## Supplementary Data 2 for "Emergence of the novel SARS-CoV-2 lineage P.4.1 and massive spread of P.2 in South Brazil": ncov_CVL_RS_South_America_14Abr2021.json (part 10 of 64)

```
                                                                                                                      "submitting_lab": {
                                                                                                                        "value": "Latvian Biomedical Research and Study Centre"
                                                                                                                      },
                                                                                                                      "url": "https://www.gisaid.org"
                                                                                                                    }
                                                                                                                  },
                                                                                                                  {
                                                                                                                    "branch_attrs": {
                                                                                                                      "labels": {
                                                                                                                        "aa": "ORF1a: V438A, G2118D, N2523T; S: P681H"
                                                                                                                      },
                                                                                                                      "mutations": {
                                                                                                                        "ORF1a": [
                                                                                                                          "V438A",
                                                                                                                          "G2118D",
                                                                                                                          "N2523T"
                                                                                                                        ],
                                                                                                                        "S": [
                                                                                                                          "P681H"
                                                                                                                        ],
                                                                                                                        "nuc": [
                                                                                                                          "T1578C",
                                                                                                                          "G6618A",
                                                                                                                          "A7833C",
                                                                                                                          "C10741T",
                                                                                                                          "C23604A",
                                                                                                                          "G29266A",
                                                                                                                          "T29710C"
                                                                                                                        ]
                                                                                                                      }
                                                                                                                    },
                                                                                                                    "children": [
                                                                                                                      {
                                                                                                                        "branch_attrs": {
                                                                                                                          "labels": {
                                                                                                                            "aa": "ORF1a: T2532I, A3963V"
                                                                                                                          },
                                                                                                                          "mutations": {
                                                                                                                            "ORF1a": [
                                                                                                                              "T2532I",
                                                                                                                              "A3963V"
                                                                                                                            ],
                                                                                                                            "nuc": [
                                                                                                                              "C5986T",
                                                                                                                              "G7393T",
                                                                                                                              "C7860T",
                                                                                                                              "C12153T",
                                                                                                                              "C27923T",
                                                                                                                              "G29543T"
                                                                                                                            ]
                                                                                                                          }
                                                                                                                        },
                                                                                                                        "name": "Barbados/50397/2020",
                                                                                                                        "node_attrs": {
                                                                                                                          "author": {
                                                                                                                            "author": "Nikita S. D. Sahadeo et al",
                                                                                                                            "value": "Nikita S. D. Sahadeo et al"
                                                                                                                          },
                                                                                                                          "clade_membership": {
                                                                                                                            "value": "20A"
                                                                                                                          },
                                                                                                                          "country": {
                                                                                                                            "value": "North America"
                                                                                                                          },
                                                                                                                          "div": 20,
                                                                                                                          "division": {
                                                                                                                            "value": "North America"
                                                                                                                          },
                                                                                                                          "division_exposure": {
                                                                                                                            "value": "North America"
                                                                                                                          },
                                                                                                                          "gisaid_epi_isl": {
                                                                                                                            "value": "EPI_ISL_977655"
                                                                                                                          },
                                                                                                                          "host": {
                                                                                                                            "value": "Human"
                                                                                                                          },
                                                                                                                          "custom_location": {
                                                                                                                            "confidence": {
                                                                                                                              "North America": 1.0
                                                                                                                            },
                                                                                                                            "entropy": -1.000088900581841e-12,
                                                                                                                            "value": "North America"
                                                                                                                          },
                                                                                                                          "num_date": {
                                                                                                                            "confidence": [
                                                                                                                              2020.9795081967213,
                                                                                                                              2020.9795081967213
                                                                                                                            ],
                                                                                                                            "value": 2020.9795081967213
                                                                                                                          },
                                                                                                                          "originating_lab": {
                                                                                                                            "value": "Caribbean Public Health Agency"
                                                                                                                          },
                                                                                                                          "pangolin_lineage": {
                                                                                                                            "value": "B.1.243"
                                                                                                                          },
                                                                                                                          "recency": {
                                                                                                                            "value": "One month ago"
                                                                                                                          },
                                                                                                                          "region": {
                                                                                                                            "value": "North America"
                                                                                                                          },
                                                                                                                          "region_exposure": {
                                                                                                                            "value": "North America"
                                                                                                                          },
                                                                                                                          "subclade_membership": {
                                                                                                                            "value": "20A"
                                                                                                                          },
                                                                                                                          "submitting_lab": {
                                                                                                                            "value": "Carrington Lab, Department of PreClinical Sciences, Building 36, First Floor Biochemistry Unit, Faculty of Medical Sciences, The University of the West Indies"
                                                                                                                          },
                                                                                                                          "url": "https://www.gisaid.org"
                                                                                                                        }
                                                                                                                      },
                                                                                                                      {
                                                                                                                        "branch_attrs": {
                                                                                                                          "labels": {
                                                                                                                            "aa": "ORF1b: S1186F, E2390G; S: S477I"
                                                                                                                          },
                                                                                                                          "mutations": {
                                                                                                                            "ORF1b": [
                                                                                                                              "S1186F",
                                                                                                                              "E2390G"
                                                                                                                            ],
                                                                                                                            "S": [
                                                                                                                              "S477I"
                                                                                                                            ],
                                                                                                                            "nuc": [
                                                                                                                              "C11665T",
                                                                                                                              "C17024T",
                                                                                                                              "A20636G",
                                                                                                                              "G22992T"
                                                                                                                            ]
                                                                                                                          }
                                                                                                                        },
                                                                                                                        "name": "Aruba/AW-RIVM-11427/2021",
                                                                                                                        "node_attrs": {
                                                                                                                          "author": {
                                                                                                                            "author": "Adam Meijer et al",
                                                                                                                            "value": "Adam Meijer et al"
                                                                                                                          },
                                                                                                                          "clade_membership": {
                                                                                                                            "value": "20A"
                                                                                                                          },
                                                                                                                          "country": {
                                                                                                                            "value": "Aruba"
                                                                                                                          },
                                                                                                                          "div": 18,
                                                                                                                          "division": {
                                                                                                                            "value": "Aruba"
                                                                                                                          },
                                                                                                                          "division_exposure": {
                                                                                                                            "value": "Aruba"
                                                                                                                          },
                                                                                                                          "gisaid_epi_isl": {
                                                                                                                            "value": "EPI_ISL_1014649"
                                                                                                                          },
                                                                                                                          "host": {
                                                                                                                            "value": "Human"
                                                                                                                          },
                                                                                                                          "custom_location": {
                                                                                                                            "confidence": {
                                                                                                                              "South America": 1.0
                                                                                                                            },
                                                                                                                            "entropy": -1.000088900581841e-12,
                                                                                                                            "value": "South America"
                                                                                                                          },
                                                                                                                          "num_date": {
                                                                                                                            "confidence": [
                                                                                                                              2021.0753424657535,
                                                                                                                              2021.0753424657535
                                                                                                                            ],
                                                                                                                            "value": 2021.0753424657535
                                                                                                                          },
                                                                                                                          "originating_lab": {
                                                                                                                            "value": "Dutch COVID-19 response team"
                                                                                                                          },
                                                                                                                          "pangolin_lineage": {
                                                                                                                            "value": "B.1.243"
                                                                                                                          },
                                                                                                                          "recency": {
                                                                                                                            "value": "One month ago"
                                                                                                                          },
                                                                                                                          "region": {
                                                                                                                            "value": "South America"
                                                                                                                          },
                                                                                                                          "region_exposure": {
                                                                                                                            "value": "South America"
                                                                                                                          },
                                                                                                                          "subclade_membership": {
                                                                                                                            "value": "20A"
                                                                                                                          },
                                                                                                                          "submitting_lab": {
                                                                                                                            "value": "National Institute for Public Health and the Environment (RIVM)"
                                                                                                                          },
                                                                                                                          "url": "https://www.gisaid.org"
                                                                                                                        }
                                                                                                                      }
                                                                                                                    ],
                                                                                                                    "name": "NODE_0000679",
                                                                                                                    "node_attrs": {
                                                                                                                      "clade_membership": {
                                                                                                                        "value": "20A"
                                                                                                                      },
                                                                                                                      "div": 14,
                                                                                                                      "custom_location": {
                                                                                                                        "confidence": {
                                                                                                                          "Asia": 0.04912147090581983,
                                                                                                                          "Europe": 0.30366877182178625,
                                                                                                                          "North America": 0.19671662856321184,
                                                                                                                          "South America": 0.44476655978812824
                                                                                                                        },
                                                                                                                        "entropy": 1.2224711071293508,
                                                                                                                        "value": "South America"
                                                                                                                      },
                                                                                                                      "num_date": {
                                                                                                                        "confidence": [
                                                                                                                          2020.6747461262046,
                                                                                                                          2020.8808615576593
                                                                                                                        ],
                                                                                                                        "value": 2020.824955243834
                                                                                                                      },
                                                                                                                      "subclade_membership": {
                                                                                                                        "value": "20A"
                                                                                                                      }
                                                                                                                    }
                                                                                                                  }
                                                                                                                ],
                                                                                                                "name": "NODE_0000772",
                                                                                                                "node_attrs": {
                                                                                                                  "clade_membership": {
                                                                                                                    "value": "20A"
                                                                                                                  },
                                                                                                                  "div": 7,
                                                                                                                  "custom_location": {
                                                                                                                    "confidence": {
                                                                                                                      "Asia": 0.20397379646644523,
                                                                                                                      "Europe": 0.6433248480225862,
                                                                                                                      "North America": 0.02259410680842846,
                                                                                                                      "South America": 0.12391226017123987
                                                                                                                    },
                                                                                                                    "entropy": 0.9861708652829871,
                                                                                                                    "value": "Europe"
                                                                                                                  },
                                                                                                                  "num_date": {
                                                                                                                    "confidence": [
                                                                                                                      2020.284312954193,
                                                                                                                      2020.5210600366208
                                                                                                                    ],
                                                                                                                    "value": 2020.3782494491495
                                                                                                                  },
                                                                                                                  "subclade_membership": {
                                                                                                                    "value": "20A"
                                                                                                                  }
                                                                                                                }
                                                                                                              }
                                                                                                            ],
                                                                                                            "name": "NODE_0000677",
                                                                                                            "node_attrs": {
                                                                                                              "clade_membership": {
                                                                                                                "value": "20A"
                                                                                                              },
                                                                                                              "div": 7,
                                                                                                              "custom_location": {
                                                                                                                "confidence": {
                                                                                                                  "Africa": 0.006037036232170407,
                                                                                                                  "Asia": 0.7238621663900355,
                                                                                                                  "Europe": 0.23713265349941987,
                                                                                                                  "South America": 0.03126670852993867
                                                                                                                },
                                                                                                                "entropy": 0.7259265491508823,
                                                                                                                "value": "Asia"
                                                                                                              },
                                                                                                              "num_date": {
                                                                                                                "confidence": [
                                                                                                                  2020.2948781672883,
                                                                                                                  2020.372950819672
                                                                                                                ],
                                                                                                                "value": 2020.352053564673
                                                                                                              },
                                                                                                              "subclade_membership": {
                                                                                                                "value": "20A"
                                                                                                              }
                                                                                                            }
                                                                                                          },
                                                                                                          {
                                                                                                            "branch_attrs": {
                                                                                                              "mutations": {}
                                                                                                            },
                                                                                                            "children": [
                                                                                                              {
                                                                                                                "branch_attrs": {
                                                                                                                  "labels": {
                                                                                                                    "aa": "N: M210I; ORF1a: S3530L"
                                                                                                                  },
                                                                                                                  "mutations": {
                                                                                                                    "N": [
                                                                                                                      "M210I"
                                                                                                                    ],
                                                                                                                    "ORF1a": [
                                                                                                                      "S3530L"
                                                                                                                    ],
                                                                                                                    "nuc": [
                                                                                                                      "C10854T",
                                                                                                                      "G19872A",
                                                                                                                      "T28031C",
                                                                                                                      "G28903T"
                                                                                                                    ]
                                                                                                                  }
                                                                                                                },
                                                                                                                "name": "UnitedArabEmirates/581/2020",
                                                                                                                "node_attrs": {

                                                                                                                  "author": {
                                                                                                                    "author": "Andreas Henschel et al",
                                                                                                                    "value": "Andreas Henschel et al"
                                                                                                                  },
                                                                                                                  "clade_membership": {
                                                                                                                    "value": "20A"
                                                                                                                  },
                                                                                                                  "country": {
                                                                                                                    "value": "Asia"
                                                                                                                  },
                                                                                                                  "div": 10,
                                                                                                                  "division": {
                                                                                                                    "value": "Asia"
                                                                                                                  },
                                                                                                                  "division_exposure": {
                                                                                                                    "value": "Asia"
                                                                                                                  },
                                                                                                                  "gisaid_epi_isl": {
                                                                                                                    "value": "EPI_ISL_528707"
                                                                                                                  },
                                                                                                                  "host": {
                                                                                                                    "value": "Human"
                                                                                                                  },
                                                                                                                  "custom_location": {
                                                                                                                    "confidence": {
                                                                                                                      "Asia": 1.0
                                                                                                                    },
                                                                                                                    "entropy": -1.000088900581841e-12,
                                                                                                                    "value": "Asia"
                                                                                                                  },
                                                                                                                  "num_date": {
                                                                                                                    "confidence": [
                                                                                                                      2020.4986338797814,
                                                                                                                      2020.4986338797814
                                                                                                                    ],
                                                                                                                    "value": 2020.4986338797814
                                                                                                                  },
                                                                                                                  "originating_lab": {
                                                                                                                    "value": "Alsafar - Khalifa University Abu Dhabi"
                                                                                                                  },
                                                                                                                  "pangolin_lineage": {
                                                                                                                    "value": "B.1"
                                                                                                                  },
                                                                                                                  "recency": {
                                                                                                                    "value": "Older"
                                                                                                                  },
                                                                                                                  "region": {
                                                                                                                    "value": "Asia"
                                                                                                                  },
                                                                                                                  "region_exposure": {
                                                                                                                    "value": "Asia"
                                                                                                                  },

                                                                                                                  "subclade_membership": {
                                                                                                                    "value": "20A"
                                                                                                                  },
                                                                                                                  "submitting_lab": {
                                                                                                                    "value": "Alsafar - Khalifa University Abu Dhabi"
                                                                                                                  },
                                                                                                                  "url": "https://www.gisaid.org"
                                                                                                                }
                                                                                                              },
                                                                                                              {
                                                                                                                "branch_attrs": {
                                                                                                                  "mutations": {}
                                                                                                                },
                                                                                                                "children": [
                                                                                                                  {
                                                                                                                    "branch_attrs": {
                                                                                                                      "labels": {
                                                                                                                        "aa": "N: T393I; ORF1a: T999I; ORF7b: S31L; S: D936V"
                                                                                                                      },
                                                                                                                      "mutations": {
                                                                                                                        "N": [
                                                                                                                          "T393I"
                                                                                                                        ],
                                                                                                                        "ORF1a": [
                                                                                                                          "T999I"
                                                                                                                        ],
                                                                                                                        "ORF7b": [
                                                                                                                          "S31L"
                                                                                                                        ],
                                                                                                                        "S": [
                                                                                                                          "D936V"
                                                                                                                        ],
                                                                                                                        "nuc": [
                                                                                                                          "C3261T",
                                                                                                                          "C7843T",
                                                                                                                          "C8692T",
                                                                                                                          "C8950T",
                                                                                                                          "C10198T",
                                                                                                                          "A23947G",
                                                                                                                          "T24142C",
                                                                                                                          "A24369T",
                                                                                                                          "C27847T",
                                                                                                                          "C29200T",
                                                                                                                          "C29451T",
                                                                                                                          "G29736T"
                                                                                                                        ]
                                                                                                                      }
                                                                                                                    },
                                                                                                                    "name": "Romania/Bucuresti_407958/2020",
                                                                                                                    "node_attrs": {

                                                                                                                      "author": {
                                                                                                                        "author": "Luiza Ustea et al",
                                                                                                                        "value": "Luiza Ustea et al"
                                                                                                                      },
                                                                                                                      "clade_membership": {
                                                                                                                        "value": "20A"
                                                                                                                      },
                                                                                                                      "country": {
                                                                                                                        "value": "Europe"
                                                                                                                      },
                                                                                                                      "div": 18,
                                                                                                                      "division": {
                                                                                                                        "value": "Europe"
                                                                                                                      },
                                                                                                                      "division_exposure": {
                                                                                                                        "value": "Europe"
                                                                                                                      },
                                                                                                                      "gisaid_epi_isl": {
                                                                                                                        "value": "EPI_ISL_754238"
                                                                                                                      },
                                                                                                                      "host": {
                                                                                                                        "value": "Human"
                                                                                                                      },
                                                                                                                      "custom_location": {
                                                                                                                        "confidence": {
                                                                                                                          "Europe": 1.0
                                                                                                                        },
                                                                                                                        "entropy": -1.000088900581841e-12,
                                                                                                                        "value": "Europe"
                                                                                                                      },
                                                                                                                      "num_date": {
                                                                                                                        "confidence": [
                                                                                                                          2020.9931693989072,
                                                                                                                          2020.9931693989072
                                                                                                                        ],
                                                                                                                        "value": 2020.9931693989072
                                                                                                                      },
                                                                                                                      "originating_lab": {
                                                                                                                        "value": "Laboratory for Respiratory Viruses, Cantacuzino National Military-Medical Institute for Research and Development"
                                                                                                                      },
                                                                                                                      "pangolin_lineage": {
                                                                                                                        "value": "B.1.408"
                                                                                                                      },
                                                                                                                      "recency": {
                                                                                                                        "value": "Older"
                                                                                                                      },
                                                                                                                      "region": {
                                                                                                                        "value": "Europe"
                                                                                                                      },
                                                                                                                      "region_exposure": {
                                                                                                                        "value": "Europe"
                                                                                                                      },

                                                                                                                      "subclade_membership": {
                                                                                                                        "value": "20A"
                                                                                                                      },
                                                                                                                      "submitting_lab": {
                                                                                                                        "value": "Cantacuzino Institute Virology"
                                                                                                                      },
                                                                                                                      "url": "https://www.gisaid.org"
                                                                                                                    }
                                                                                                                  },
                                                                                                                  {
                                                                                                                    "branch_attrs": {
                                                                                                                      "mutations": {}
                                                                                                                    },
                                                                                                                    "children": [
                                                                                                                      {
                                                                                                                        "branch_attrs": {
                                                                                                                          "labels": {
                                                                                                                            "aa": "S: T95I"
                                                                                                                          },
                                                                                                                          "mutations": {
                                                                                                                            "S": [
                                                                                                                              "T95I"
                                                                                                                            ],
                                                                                                                            "nuc": [
                                                                                                                              "C11224T",
                                                                                                                              "C21846T"
                                                                                                                            ]
                                                                                                                          }
                                                                                                                        },
                                                                                                                        "children": [
                                                                                                                          {
                                                                                                                            "branch_attrs": {
                                                                                                                              "labels": {
                                                                                                                                "aa": "ORF1a: R3802C; ORF3a: L140F"
                                                                                                                              },
                                                                                                                              "mutations": {
                                                                                                                                "ORF1a": [
                                                                                                                                  "R3802C"
                                                                                                                                ],
                                                                                                                                "ORF3a": [
                                                                                                                                  "L140F"
                                                                                                                                ],
                                                                                                                                "nuc": [
                                                                                                                                  "A1087G",
                                                                                                                                  "C11669T",
                                                                                                                                  "G20268A",
                                                                                                                                  "C25810T"
                                                                                                                                ]
                                                                                                                              }
                                                                                                                            },
                                                                                                                            "name": "SaudiArabia/KAUST-MADINAH1690/2020",
                                                                                                                            "node_attrs": {
                                                                                                                              "author": {
                                                                                                                                "author": "Sara Mfarrej et al",
                                                                                                                                "value": "Sara Mfarrej et al"
                                                                                                                              },
                                                                                                                              "clade_membership": {
                                                                                                                                "value": "20A"
                                                                                                                              },
                                                                                                                              "country": {
                                                                                                                                "value": "Asia"
                                                                                                                              },
                                                                                                                              "div": 12,
                                                                                                                              "division": {
                                                                                                                                "value": "Asia"
                                                                                                                              },
                                                                                                                              "division_exposure": {
                                                                                                                                "value": "Asia"
                                                                                                                              },
                                                                                                                              "gisaid_epi_isl": {
                                                                                                                                "value": "EPI_ISL_751215"
                                                                                                                              },
                                                                                                                              "host": {
                                                                                                                                "value": "Human"
                                                                                                                              },
                                                                                                                              "custom_location": {
                                                                                                                                "confidence": {
                                                                                                                                  "Asia": 0.9999999999999999
                                                                                                                                },
                                                                                                                                "entropy": -9.99866855976916e-13,
                                                                                                                                "value": "Asia"
                                                                                                                              },
                                                                                                                              "num_date": {
                                                                                                                                "confidence": [
                                                                                                                                  2020.6434426229507,
                                                                                                                                  2020.6434426229507
                                                                                                                                ],
                                                                                                                                "value": 2020.6434426229507
                                                                                                                              },
                                                                                                                              "originating_lab": {
                                                                                                                                "value": "Pathogen Genomics Lab King Abdullah University of Science and Technology(KAUST)"
                                                                                                                              },
                                                                                                                              "pangolin_lineage": {
                                                                                                                                "value": "B.1.398"
                                                                                                                              },
                                                                                                                              "recency": {
                                                                                                                                "value": "Older"
                                                                                                                              },
                                                                                                                              "region": {
                                                                                                                                "value": "Asia"
                                                                                                                              },
                                                                                                                              "region_exposure": {
                                                                                                                                "value": "Asia"
                                                                                                                              },
                                                                                                                              "subclade_membership": {
                                                                                                                                "value": "20A"
                                                                                                                              },
                                                                                                                              "submitting_lab": {
                                                                                                                                "value": "Pathogen Genomics Lab King Abdullah University of Science and Technology(KAUST)"
                                                                                                                              },
                                                                                                                              "url": "https://www.gisaid.org"
                                                                                                                            }
                                                                                                                          },
                                                                                                                          {
                                                                                                                            "branch_attrs": {
                                                                                                                              "labels": {
                                                                                                                                "aa": "E: V49L; N: R209I; ORF1a: V1291I, S4112I; ORF3a: V259L; S: S704A"
                                                                                                                              },
                                                                                                                              "mutations": {
                                                                                                                                "E": [
                                                                                                                                  "V49L"
                                                                                                                                ],
                                                                                                                                "N": [
                                                                                                                                  "R209I"
                                                                                                                                ],
                                                                                                                                "ORF1a": [
                                                                                                                                  "V1291I",
                                                                                                                                  "S4112I"
                                                                                                                                ],
                                                                                                                                "ORF3a": [
                                                                                                                                  "V259L"
                                                                                                                                ],
                                                                                                                                "S": [
                                                                                                                                  "S704A"
                                                                                                                                ],
                                                                                                                                "nuc": [
                                                                                                                                  "G4136A",
                                                                                                                                  "C11747T",
                                                                                                                                  "C12295A",
                                                                                                                                  "G12600T",
                                                                                                                                  "T23672G",
                                                                                                                                  "G26167T",
                                                                                                                                  "G26389T",
                                                                                                                                  "C26464T",
                                                                                                                                  "G28899T",
                                                                                                                                  "C29077T"
                                                                                                                                ]
                                                                                                                              }
                                                                                                                            },
                                                                                                                            "name": "Australia/SAP607/2021",
                                                                                                                            "node_attrs": {
                                                                                                                              "author": {
                                                                                                                                "author": "Lex Leong et al",
                                                                                                                                "value": "Lex Leong et al"
                                                                                                                              },
                                                                                                                              "clade_membership": {
                                                                                                                                "value": "20A"
                                                                                                                              },
                                                                                                                              "country": {
                                                                                                                                "value": "Oceania"
                                                                                                                              },
                                                                                                                              "div": 18,
                                                                                                                              "division": {
                                                                                                                                "value": "Oceania"
                                                                                                                              },
                                                                                                                              "division_exposure": {
                                                                                                                                "value": "Oceania"
                                                                                                                              },
                                                                                                                              "gisaid_epi_isl": {
                                                                                                                                "value": "EPI_ISL_812357"
                                                                                                                              },
                                                                                                                              "host": {
                                                                                                                                "value": "Human"
                                                                                                                              },
                                                                                                                              "custom_location": {
                                                                                                                                "confidence": {
                                                                                                                                  "Oceania": 1.0
                                                                                                                                },
                                                                                                                                "entropy": -1.000088900581841e-12,
                                                                                                                                "value": "Oceania"
                                                                                                                              },
                                                                                                                              "num_date": {
                                                                                                                                "confidence": [
                                                                                                                                  2021.017808219178,
                                                                                                                                  2021.017808219178
                                                                                                                                ],
                                                                                                                                "value": 2021.017808219178
                                                                                                                              },
                                                                                                                              "originating_lab": {
                                                                                                                                "value": "SA Pathology"
                                                                                                                              },
                                                                                                                              "pangolin_lineage": {
                                                                                                                                "value": "B.1.398"
                                                                                                                              },
                                                                                                                              "recency": {
                                                                                                                                "value": "Older"
                                                                                                                              },
                                                                                                                              "region": {
                                                                                                                                "value": "Oceania"
                                                                                                                              },
                                                                                                                              "region_exposure": {
                                                                                                                                "value": "Oceania"
                                                                                                                              },
                                                                                                                              "subclade_membership": {
                                                                                                                                "value": "20A"
                                                                                                                              },
                                                                                                                              "submitting_lab": {
                                                                                                                                "value": "SA Pathology"
                                                                                                                              },
                                                                                                                              "url": "https://www.gisaid.org"
                                                                                                                            }
                                                                                                                          }
                                                                                                                        ],
                                                                                                                        "name": "NODE_0000660",
                                                                                                                        "node_attrs": {
                                                                                                                          "clade_membership": {
                                                                                                                            "value": "20A"
                                                                                                                          },
                                                                                                                          "div": 8,
                                                                                                                          "custom_location": {
                                                                                                                            "confidence": {
                                                                                                                              "Asia": 0.6359365727908032,
                                                                                                                              "Europe": 0.28183945995400345,
                                                                                                                              "Oceania": 0.06325757171996943,
                                                                                                                              "South America": 0.011480815281438806
                                                                                                                            },
                                                                                                                            "entropy": 0.9104310088795173,
                                                                                                                            "value": "Asia"
                                                                                                                          },
                                                                                                                          "num_date": {
                                                                                                                            "confidence": [
                                                                                                                              2020.307776912093,
                                                                                                                              2020.6009856292847
                                                                                                                            ],
                                                                                                                            "value": 2020.4760372975088
                                                                                                                          },
                                                                                                                          "subclade_membership": {
                                                                                                                            "value": "20A"
                                                                                                                          }
                                                                                                                        }
                                                                                                                      },
                                                                                                                      {
                                                                                                                        "branch_attrs": {
                                                                                                                          "mutations": {}
                                                                                                                        },
                                                                                                                        "children": [
                                                                                                                          {
                                                                                                                            "branch_attrs": {
                                                                                                                              "labels": {
                                                                                                                                "aa": "ORF1a: T1022I, S2493I; S: S939F"
                                                                                                                              },
                                                                                                                              "mutations": {
                                                                                                                                "ORF1a": [
                                                                                                                                  "T1022I",
                                                                                                                                  "S2493I"
                                                                                                                                ],
                                                                                                                                "S": [
                                                                                                                                  "S939F"
                                                                                                                                ],
                                                                                                                                "nuc": [
                                                                                                                                  "C3330T",
                                                                                                                                  "C4084T",
                                                                                                                                  "T5422C",
                                                                                                                                  "C7051T",
                                                                                                                                  "G7743T",
                                                                                                                                  "C12880T",
                                                                                                                                  "G22801T",
                                                                                                                                  "C24378T"
                                                                                                                                ]
                                                                                                                              }
                                                                                                                            },
                                                                                                                            "name": "SouthAfrica/KRISP-K004341/2020",
                                                                                                                            "node_attrs": {

                                                                                                                              "author": {
                                                                                                                                "author": "Giandhari J et al",
                                                                                                                                "value": "Giandhari J et al"
                                                                                                                              },
                                                                                                                              "clade_membership": {
                                                                                                                                "value": "20A"
                                                                                                                              },
                                                                                                                              "country": {
                                                                                                                                "value": "Africa"
                                                                                                                              },
                                                                                                                              "div": 14,
                                                                                                                              "division": {
                                                                                                                                "value": "Africa"
                                                                                                                              },
                                                                                                                              "division_exposure": {
                                                                                                                                "value": "Africa"
                                                                                                                              },
                                                                                                                              "gisaid_epi_isl": {
                                                                                                                                "value": "EPI_ISL_660217"
                                                                                                                              },
                                                                                                                              "host": {
                                                                                                                                "value": "Human"
                                                                                                                              },
                                                                                                                              "custom_location": {
                                                                                                                                "confidence": {
                                                                                                                                  "Africa": 1.0
                                                                                                                                },
                                                                                                                                "entropy": -1.000088900581841e-12,
                                                                                                                                "value": "Africa"
                                                                                                                              },
                                                                                                                              "num_date": {
                                                                                                                                "confidence": [
                                                                                                                                  2020.8237704918033,
                                                                                                                                  2020.8237704918033
                                                                                                                                ],
                                                                                                                                "value": 2020.8237704918033
                                                                                                                              },
                                                                                                                              "originating_lab": {
                                                                                                                                "value": "NHLS-IALCH"
                                                                                                                              },
                                                                                                                              "pangolin_lineage": {
                                                                                                                                "value": "B.1.417"
                                                                                                                              },
                                                                                                                              "recency": {
                                                                                                                                "value": "Older"
                                                                                                                              },
                                                                                                                              "region": {
                                                                                                                                "value": "Africa"
                                                                                                                              },
                                                                                                                              "region_exposure": {
                                                                                                                                "value": "Africa"
                                                                                                                              },

                                                                                                                              "subclade_membership": {
                                                                                                                                "value": "20A"
                                                                                                                              },
                                                                                                                              "submitting_lab": {
                                                                                                                                "value": "KRISP, KZN Research Innovation and Sequencing Platform"
                                                                                                                              },
                                                                                                                              "url": "https://www.gisaid.org"
                                                                                                                            }
                                                                                                                          },
                                                                                                                          {
                                                                                                                            "branch_attrs": {
                                                                                                                              "mutations": {}
                                                                                                                            },
                                                                                                                            "children": [
                                                                                                                              {
                                                                                                                                "branch_attrs": {
                                                                                                                                  "labels": {
                                                                                                                                    "aa": "ORF1a: T4083M; ORF7a: V93F"
                                                                                                                                  },
                                                                                                                                  "mutations": {
                                                                                                                                    "ORF1a": [
                                                                                                                                      "T4083M"
                                                                                                                                    ],
                                                                                                                                    "ORF7a": [
                                                                                                                                      "V93F"
                                                                                                                                    ],
                                                                                                                                    "nuc": [
                                                                                                                                      "C12513T",
                                                                                                                                      "G15372T",
                                                                                                                                      "C25603T",
                                                                                                                                      "G27670T",
                                                                                                                                      "G29543T",
                                                                                                                                      "G29690T"
                                                                                                                                    ]
                                                                                                                                  }
                                                                                                                                },
                                                                                                                                "children": [
                                                                                                                                  {
                                                                                                                                    "branch_attrs": {
                                                                                                                                      "labels": {
                                                                                                                                        "aa": "ORF1a: A535V; S: L5F, T676I"
                                                                                                                                      },
                                                                                                                                      "mutations": {
                                                                                                                                        "ORF1a": [
                                                                                                                                          "A535V"
                                                                                                                                        ],
                                                                                                                                        "S": [
                                                                                                                                          "L5F",
                                                                                                                                          "T676I"
                                                                                                                                        ],
                                                                                                                                        "nuc": [
                                                                                                                                          "C1869T",
                                                                                                                                          "C2716T",
                                                                                                                                          "T5074C",
                                                                                                                                          "C21575T",
                                                                                                                                          "C23589T"
                                                                                                                                        ]
                                                                                                                                      }
                                                                                                                                    },
                                                                                                                                    "name": "Belarus/HO-RRCEM-MOZ11874S/2020",
                                                                                                                                    "node_attrs": {

                                                                                                                                      "author": {
                                                                                                                                        "author": "Elena Gasich et al",
                                                                                                                                        "value": "Elena Gasich et al"
                                                                                                                                      },
                                                                                                                                      "clade_membership": {
                                                                                                                                        "value": "20A"
                                                                                                                                      },
                                                                                                                                      "country": {
                                                                                                                                        "value": "Europe"
                                                                                                                                      },
                                                                                                                                      "div": 17,
                                                                                                                                      "division": {
                                                                                                                                        "value": "Europe"
                                                                                                                                      },
                                                                                                                                      "division_exposure": {
                                                                                                                                        "value": "Europe"
                                                                                                                                      },
                                                                                                                                      "gisaid_epi_isl": {
                                                                                                                                        "value": "EPI_ISL_933533"
                                                                                                                                      },
                                                                                                                                      "host": {
                                                                                                                                        "value": "Human"
                                                                                                                                      },
                                                                                                                                      "custom_location": {
                                                                                                                                        "confidence": {
                                                                                                                                          "Europe": 1.0
                                                                                                                                        },
                                                                                                                                        "entropy": -1.000088900581841e-12,
                                                                                                                                        "value": "Europe"
                                                                                                                                      },
                                                                                                                                      "num_date": {
                                                                                                                                        "confidence": [
                                                                                                                                          2020.9357923497269,
                                                                                                                                          2020.9357923497269
                                                                                                                                        ],
                                                                                                                                        "value": 2020.9357923497269
                                                                                                                                      },
                                                                                                                                      "originating_lab": {
                                                                                                                                        "value": "Laboratory for HIV and opportunistic infections diagnosis The Republican Research and Practical Center for Epidemiology and Microbiology (RRPCEM)"
                                                                                                                                      },
                                                                                                                                      "pangolin_lineage": {
                                                                                                                                        "value": "B.1"
                                                                                                                                      },
                                                                                                                                      "recency": {
                                                                                                                                        "value": "One month ago"
                                                                                                                                      },
                                                                                                                                      "region": {
                                                                                                                                        "value": "Europe"
                                                                                                                                      },
                                                                                                                                      "region_exposure": {
                                                                                                                                        "value": "Europe"
                                                                                                                                      },

                                                                                                                                      "subclade_membership": {
                                                                                                                                        "value": "20A"
                                                                                                                                      },
                                                                                                                                      "submitting_lab": {
                                                                                                                                        "value": "Laboratory for HIV and opportunistic infections diagnosis The Republican Research and Practical Center for Epidemiology and Microbiology (RRPCEM)"
                                                                                                                                      },
                                                                                                                                      "url": "https://www.gisaid.org"
                                                                                                                                    }
                                                                                                                                  },
                                                                                                                                  {
                                                                                                                                    "branch_attrs": {
                                                                                                                                      "labels": {
                                                                                                                                        "aa": "ORF1a: T2087I; ORF1b: R164C, M2667I"
                                                                                                                                      },
                                                                                                                                      "mutations": {
                                                                                                                                        "ORF1a": [
                                                                                                                                          "T2087I"
                                                                                                                                        ],
                                                                                                                                        "ORF1b": [
                                                                                                                                          "R164C",
                                                                                                                                          "M2667I"
                                                                                                                                        ],
                                                                                                                                        "nuc": [
                                                                                                                                          "C6525T",
                                                                                                                                          "C13957T",
                                                                                                                                          "G21468T"
                                                                                                                                        ]
                                                                                                                                      }
                                                                                                                                    },
                                                                                                                                    "children": [
                                                                                                                                      {
                                                                                                                                        "branch_attrs": {
                                                                                                                                          "mutations": {}
                                                                                                                                        },
                                                                                                                                        "name": "Belarus/HO-RII-MH11354S/2020",
                                                                                                                                        "node_attrs": {

                                                                                                                                          "author": {
                                                                                                                                            "author": "Elena Gasich et al",
                                                                                                                                            "value": "Elena Gasich et al"
                                                                                                                                          },
                                                                                                                                          "clade_membership": {
                                                                                                                                            "value": "20A"
                                                                                                                                          },
                                                                                                                                          "country": {
                                                                                                                                            "value": "Europe"
                                                                                                                                          },
                                                                                                                                          "div": 15,
                                                                                                                                          "division": {
                                                                                                                                            "value": "Europe"
                                                                                                                                          },
                                                                                                                                          "division_exposure": {
                                                                                                                                            "value": "Europe"
                                                                                                                                          },
                                                                                                                                          "gisaid_epi_isl": {
                                                                                                                                            "value": "EPI_ISL_754232"
                                                                                                                                          },
                                                                                                                                          "host": {
                                                                                                                                            "value": "Human"
                                                                                                                                          },
                                                                                                                                          "custom_location": {
                                                                                                                                            "confidence": {
                                                                                                                                              "Europe": 1.0
                                                                                                                                            },
                                                                                                                                            "entropy": -1.000088900581841e-12,
                                                                                                                                            "value": "Europe"
                                                                                                                                          },
                                                                                                                                          "num_date": {
                                                                                                                                            "confidence": [
                                                                                                                                              2020.8975409836066,
                                                                                                                                              2020.8975409836066
                                                                                                                                            ],
                                                                                                                                            "value": 2020.8975409836066
                                                                                                                                          },
                                                                                                                                          "originating_lab": {
                                                                                                                                            "value": "The Republican Research and Practical Center for Epidemiology and Microbiology (RRPCEM)"
                                                                                                                                          },
                                                                                                                                          "pangolin_lineage": {
                                                                                                                                            "value": "B.1"
                                                                                                                                          },
                                                                                                                                          "recency": {
                                                                                                                                            "value": "Older"
                                                                                                                                          },
                                                                                                                                          "region": {
                                                                                                                                            "value": "Europe"
                                                                                                                                          },
                                                                                                                                          "region_exposure": {
                                                                                                                                            "value": "Europe"
                                                                                                                                          },

                                                                                                                                          "subclade_membership": {
                                                                                                                                            "value": "20A"
                                                                                                                                          },
                                                                                                                                          "submitting_lab": {
                                                                                                                                            "value": "WHO National Influenza Centre Russian Federation"
                                                                                                                                          },
                                                                                                                                          "url": "https://www.gisaid.org"
                                                                                                                                        }
                                                                                                                                      },
                                                                                                                                      {
                                                                                                                                        "branch_attrs": {
                                                                                                                                          "mutations": {}
                                                                                                                                        },
                                                                                                                                        "name": "Belarus/MI-RII-MH11355S/2020",
                                                                                                                                        "node_attrs": {

                                                                                                                                          "author": {
                                                                                                                                            "author": "Elena Gasich et al",
                                                                                                                                            "value": "Elena Gasich et al"
                                                                                                                                          },
                                                                                                                                          "clade_membership": {
                                                                                                                                            "value": "20A"
                                                                                                                                          },
                                                                                                                                          "country": {
                                                                                                                                            "value": "Europe"
                                                                                                                                          },
                                                                                                                                          "div": 15,
                                                                                                                                          "division": {
                                                                                                                                            "value": "Europe"
                                                                                                                                          },
                                                                                                                                          "division_exposure": {
                                                                                                                                            "value": "Europe"
                                                                                                                                          },
                                                                                                                                          "gisaid_epi_isl": {
                                                                                                                                            "value": "EPI_ISL_754233"
                                                                                                                                          },
                                                                                                                                          "host": {
                                                                                                                                            "value": "Human"
                                                                                                                                          },
                                                                                                                                          "custom_location": {
                                                                                                                                            "confidence": {
                                                                                                                                              "Europe": 1.0
                                                                                                                                            },
                                                                                                                                            "entropy": -1.000088900581841e-12,
                                                                                                                                            "value": "Europe"
                                                                                                                                          },
                                                                                                                                          "num_date": {
                                                                                                                                            "confidence": [
                                                                                                                                              2020.8948087431695,
                                                                                                                                              2020.8948087431695
                                                                                                                                            ],
                                                                                                                                            "value": 2020.8948087431695
                                                                                                                                          },
                                                                                                                                          "originating_lab": {
                                                                                                                                            "value": "The Republican Research and Practical Center for Epidemiology and Microbiology (RRPCEM)"
                                                                                                                                          },
                                                                                                                                          "pangolin_lineage": {
                                                                                                                                            "value": "B.1"
                                                                                                                                          },
                                                                                                                                          "recency": {
                                                                                                                                            "value": "Older"
                                                                                                                                          },
                                                                                                                                          "region": {
                                                                                                                                            "value": "Europe"
                                                                                                                                          },
                                                                                                                                          "region_exposure": {
                                                                                                                                            "value": "Europe"
                                                                                                                                          },

                                                                                                                                          "subclade_membership": {
                                                                                                                                            "value": "20A"
                                                                                                                                          },
                                                                                                                                          "submitting_lab": {
                                                                                                                                            "value": "WHO National Influenza Centre Russian Federation"
                                                                                                                                          },
                                                                                                                                          "url": "https://www.gisaid.org"
                                                                                                                                        }
                                                                                                                                      }
                                                                                                                                    ],
                                                                                                                                    "name": "NODE_0000694",
                                                                                                                                    "node_attrs": {
                                                                                                                                      "clade_membership": {
                                                                                                                                        "value": "20A"
                                                                                                                                      },
                                                                                                                                      "div": 15,
                                                                                                                                      "custom_location": {
                                                                                                                                        "confidence": {
                                                                                                                                          "Africa": 0.0010807666999868432,
                                                                                                                                          "Asia": 0.003904281622246736,
                                                                                                                                          "Europe": 0.9925214345497312,
                                                                                                                                          "South America": 0.002083427378895973
                                                                                                                                        },
                                                                                                                                        "entropy": 0.052760205353705555,
                                                                                                                                        "value": "Europe"
                                                                                                                                      },
                                                                                                                                      "num_date": {
                                                                                                                                        "confidence": [
                                                                                                                                          2020.8497696928225,
                                                                                                                                          2020.8948087431695
                                                                                                                                        ],
                                                                                                                                        "value": 2020.8948087431695
                                                                                                                                      },
                                                                                                                                      "subclade_membership": {
                                                                                                                                        "value": "20A"
                                                                                                                                      }
                                                                                                                                    }
                                                                                                                                  }
                                                                                                                                ],
                                                                                                                                "name": "NODE_0000693",
                                                                                                                                "node_attrs": {
                                                                                                                                  "clade_membership": {
                                                                                                                                    "value": "20A"
                                                                                                                                  },
                                                                                                                                  "div": 12,
                                                                                                                                  "custom_location": {
                                                                                                                                    "confidence": {
                                                                                                                                      "Africa": 0.0032654459267319135,
                                                                                                                                      "Asia": 0.008594325253207392,
                                                                                                                                      "Europe": 0.9844787564954792,
                                                                                                                                      "South America": 0.00316724792544864
                                                                                                                                    },
                                                                                                                                    "entropy": 0.09722360132136634,
                                                                                                                                    "value": "Europe"
                                                                                                                                  },
                                                                                                                                  "num_date": {
                                                                                                                                    "confidence": [
                                                                                                                                      2020.4559153971604,
                                                                                                                                      2020.8330229264498
                                                                                                                                    ],
                                                                                                                                    "value": 2020.7642253531099
                                                                                                                                  },
                                                                                                                                  "subclade_membership": {
                                                                                                                                    "value": "20A"
                                                                                                                                  }
                                                                                                                                }
                                                                                                                              },
                                                                                                                              {
                                                                                                                                "branch_attrs": {
                                                                                                                                  "mutations": {}
                                                                                                                                },
                                                                                                                                "children": [
                                                                                                                                  {
                                                                                                                                    "branch_attrs": {
                                                                                                                                      "labels": {
                                                                                                                                        "aa": "N: P142S; ORF6: N34K; S: D1163Y"
                                                                                                                                      },
                                                                                                                                      "mutations": {
                                                                                                                                        "N": [
                                                                                                                                          "P142S"
                                                                                                                                        ],
                                                                                                                                        "ORF6": [
                                                                                                                                          "N34K"
                                                                                                                                        ],
                                                                                                                                        "S": [
                                                                                                                                          "D1163Y"
                                                                                                                                        ],
                                                                                                                                        "nuc": [
                                                                                                                                          "G25049T",
                                                                                                                                          "C27303A",
                                                                                                                                          "C28697T"
                                                                                                                                        ]
                                                                                                                                      }
                                                                                                                                    },
                                                                                                                                    "children": [
                                                                                                                                      {
                                                                                                                                        "branch_attrs": {
                                                                                                                                          "labels": {
                                                                                                                                            "aa": "ORF1a: V2047F, A2320T"
                                                                                                                                          },
                                                                                                                                          "mutations": {
                                                                                                                                            "ORF1a": [
                                                                                                                                              "V2047F",
                                                                                                                                              "A2320T"
                                                                                                                                            ],
                                                                                                                                            "nuc": [
                                                                                                                                              "G6404T",
                                                                                                                                              "G7223A"
                                                                                                                                            ]
                                                                                                                                          }
                                                                                                                                        },
                                                                                                                                        "children": [
                                                                                                                                          {
                                                                                                                                            "branch_attrs": {
                                                                                                                                              "labels": {
                                                                                                                                                "aa": "ORF1a: T812I"
                                                                                                                                              },
                                                                                                                                              "mutations": {
                                                                                                                                                "ORF1a": [
                                                                                                                                                  "T812I"
                                                                                                                                                ],
                                                                                                                                                "nuc": [
                                                                                                                                                  "C2700T"
                                                                                                                                                ]
                                                                                                                                              }
                                                                                                                                            },
                                                                                                                                            "name": "Sweden/20-53127/2020",
                                                                                                                                            "node_attrs": {

                                                                                                                                              "author": {
                                                                                                                                                "author": "Anna-Malin Linde et al",
                                                                                                                                                "value": "Anna-Malin Linde et al"
                                                                                                                                              },
                                                                                                                                              "clade_membership": {
                                                                                                                                                "value": "20A"
                                                                                                                                              },
                                                                                                                                              "country": {
                                                                                                                                                "value": "Europe"
                                                                                                                                              },
                                                                                                                                              "div": 12,
                                                                                                                                              "division": {
                                                                                                                                                "value": "Europe"
                                                                                                                                              },
                                                                                                                                              "division_exposure": {
                                                                                                                                                "value": "Europe"
                                                                                                                                              },
                                                                                                                                              "gisaid_epi_isl": {
                                                                                                                                                "value": "EPI_ISL_648171"
                                                                                                                                              },
                                                                                                                                              "host": {
                                                                                                                                                "value": "Human"
                                                                                                                                              },
                                                                                                                                              "custom_location": {
                                                                                                                                                "confidence": {
                                                                                                                                                  "Europe": 1.0
                                                                                                                                                },
                                                                                                                                                "entropy": -1.000088900581841e-12,
                                                                                                                                                "value": "Europe"
                                                                                                                                              },
                                                                                                                                              "num_date": {
                                                                                                                                                "confidence": [
                                                                                                                                                  2020.6762295081967,
                                                                                                                                                  2020.6762295081967
                                                                                                                                                ],
                                                                                                                                                "value": 2020.6762295081967
                                                                                                                                              },
                                                                                                                                              "originating_lab": {
                                                                                                                                                "value": "The Public Health Agency of Sweden"
                                                                                                                                              },
                                                                                                                                              "pangolin_lineage": {
                                                                                                                                                "value": "B.1.406"
                                                                                                                                              },
                                                                                                                                              "recency": {
                                                                                                                                                "value": "Older"
                                                                                                                                              },
                                                                                                                                              "region": {
                                                                                                                                                "value": "Europe"
                                                                                                                                              },
                                                                                                                                              "region_exposure": {
                                                                                                                                                "value": "Europe"
                                                                                                                                              },

                                                                                                                                              "subclade_membership": {
                                                                                                                                                "value": "20A"
                                                                                                                                              },
                                                                                                                                              "submitting_lab": {
                                                                                                                                                "value": "The Public Health Agency of Sweden"
                                                                                                                                              },
                                                                                                                                              "url": "https://www.gisaid.org"
                                                                                                                                            }
                                                                                                                                          },
                                                                                                                                          {
                                                                                                                                            "branch_attrs": {
                                                                                                                                              "labels": {
                                                                                                                                                "aa": "ORF1a: I3145V; ORF1b: F1398L"
                                                                                                                                              },
                                                                                                                                              "mutations": {
                                                                                                                                                "ORF1a": [
                                                                                                                                                  "I3145V"
                                                                                                                                                ],
                                                                                                                                                "ORF1b": [
                                                                                                                                                  "F1398L"
                                                                                                                                                ],
                                                                                                                                                "nuc": [
                                                                                                                                                  "A9698G",
                                                                                                                                                  "T17661G"
                                                                                                                                                ]
                                                                                                                                              }
                                                                                                                                            },
                                                                                                                                            "name": "Sweden/21-00350/2020",
                                                                                                                                            "node_attrs": {

                                                                                                                                              "author": {
                                                                                                                                                "author": "Anna-Malin Linde et al",
                                                                                                                                                "value": "Anna-Malin Linde et al"
                                                                                                                                              },
                                                                                                                                              "clade_membership": {
                                                                                                                                                "value": "20A"
                                                                                                                                              },
                                                                                                                                              "country": {
                                                                                                                                                "value": "Europe"
                                                                                                                                              },
                                                                                                                                              "div": 13,
                                                                                                                                              "division": {
                                                                                                                                                "value": "Europe"
                                                                                                                                              },
                                                                                                                                              "division_exposure": {
                                                                                                                                                "value": "Europe"
                                                                                                                                              },
                                                                                                                                              "gisaid_epi_isl": {
                                                                                                                                                "value": "EPI_ISL_913353"
                                                                                                                                              },
                                                                                                                                              "host": {
                                                                                                                                                "value": "Human"
                                                                                                                                              },
                                                                                                                                              "custom_location": {
                                                                                                                                                "confidence": {
                                                                                                                                                  "Europe": 1.0
                                                                                                                                                },
                                                                                                                                                "entropy": -1.000088900581841e-12,
                                                                                                                                                "value": "Europe"
                                                                                                                                              },
                                                                                                                                              "num_date": {
                                                                                                                                                "confidence": [
                                                                                                                                                  2020.8292349726776,
                                                                                                                                                  2020.8292349726776
                                                                                                                                                ],
                                                                                                                                                "value": 2020.8292349726776
                                                                                                                                              },
                                                                                                                                              "originating_lab": {
                                                                                                                                                "value": "Klinisk mikrobiologi"
                                                                                                                                              },
                                                                                                                                              "pangolin_lineage": {
                                                                                                                                                "value": "B.1.406"
                                                                                                                                              },
                                                                                                                                              "recency": {
                                                                                                                                                "value": "Older"
                                                                                                                                              },
                                                                                                                                              "region": {
                                                                                                                                                "value": "Europe"
                                                                                                                                              },
                                                                                                                                              "region_exposure": {
                                                                                                                                                "value": "Europe"
                                                                                                                                              },

                                                                                                                                              "subclade_membership": {
                                                                                                                                                "value": "20A"
                                                                                                                                              },
                                                                                                                                              "submitting_lab": {
                                                                                                                                                "value": "The Public Health Agency of Sweden"
                                                                                                                                              },
                                                                                                                                              "url": "https://www.gisaid.org"
                                                                                                                                            }
                                                                                                                                          }
                                                                                                                                        ],
                                                                                                                                        "name": "NODE_0000673",
                                                                                                                                        "node_attrs": {
                                                                                                                                          "clade_membership": {
                                                                                                                                            "value": "20A"
                                                                                                                                          },
                                                                                                                                          "div": 11,
                                                                                                                                          "custom_location": {
                                                                                                                                            "confidence": {
                                                                                                                                              "Asia": 0.003495905115506868,
                                                                                                                                              "Europe": 0.9931650559561981,
                                                                                                                                              "South America": 0.0020311577150803734
                                                                                                                                            },
                                                                                                                                            "entropy": 0.048884327653842846,
                                                                                                                                            "value": "Europe"
                                                                                                                                          },
                                                                                                                                          "num_date": {
                                                                                                                                            "confidence": [
                                                                                                                                              2020.5480800554965,
                                                                                                                                              2020.6762295081967
                                                                                                                                            ],
                                                                                                                                            "value": 2020.6502317240436
                                                                                                                                          },
                                                                                                                                          "subclade_membership": {
                                                                                                                                            "value": "20A"
                                                                                                                                          }
                                                                                                                                        }
                                                                                                                                      },
                                                                                                                                      {
                                                                                                                                        "branch_attrs": {
                                                                                                                                          "labels": {
                                                                                                                                            "aa": "ORF1a: V1747I; ORF3a: S60P"
                                                                                                                                          },
                                                                                                                                          "mutations": {
                                                                                                                                            "ORF1a": [
                                                                                                                                              "V1747I"
                                                                                                                                            ],
                                                                                                                                            "ORF3a": [
                                                                                                                                              "S60P"
                                                                                                                                            ],
                                                                                                                                            "nuc": [
                                                                                                                                              "G5504A",
                                                                                                                                              "T25570C"
                                                                                                                                            ]
                                                                                                                                          }
                                                                                                                                        },
                                                                                                                                        "children": [
                                                                                                                                          {
                                                                                                                                            "branch_attrs": {
                                                                                                                                              "labels": {
                                                                                                                                                "aa": "ORF1b: H1979Y"
                                                                                                                                              },
                                                                                                                                              "mutations": {
                                                                                                                                                "ORF1b": [
                                                                                                                                                  "H1979Y"
                                                                                                                                                ],
                                                                                                                                                "nuc": [
                                                                                                                                                  "G1264A",
                                                                                                                                                  "C19402T",
                                                                                                                                                  "T24295C",
                                                                                                                                                  "T25228G"
                                                                                                                                                ]
                                                                                                                                              }
                                                                                                                                            },
                                                                                                                                            "name": "NorthMacedonia/17359/2020",
                                                                                                                                            "node_attrs": {

                                                                                                                                              "author": {
                                                                                                                                                "author": "RCGEB - MASA et al",
                                                                                                                                                "value": "RCGEB - MASA et al"
                                                                                                                                              },
                                                                                                                                              "clade_membership": {
                                                                                                                                                "value": "20A"
                                                                                                                                              },
                                                                                                                                              "country": {
                                                                                                                                                "value": "Europe"
                                                                                                                                              },
                                                                                                                                              "div": 15,
                                                                                                                                              "division": {
                                                                                                                                                "value": "Europe"
                                                                                                                                              },
                                                                                                                                              "division_exposure": {
                                                                                                                                                "value": "Europe"
                                                                                                                                              },
                                                                                                                                              "gisaid_epi_isl": {
                                                                                                                                                "value": "EPI_ISL_933579"
                                                                                                                                              },
                                                                                                                                              "host": {
                                                                                                                                                "value": "Human"
                                                                                                                                              },
                                                                                                                                              "custom_location": {
                                                                                                                                                "confidence": {
                                                                                                                                                  "Europe": 1.0
                                                                                                                                                },
                                                                                                                                                "entropy": -1.000088900581841e-12,
                                                                                                                                                "value": "Europe"
                                                                                                                                              },
                                                                                                                                              "num_date": {
                                                                                                                                                "confidence": [
                                                                                                                                                  2020.8237704918033,
                                                                                                                                                  2020.8237704918033
                                                                                                                                                ],
                                                                                                                                                "value": 2020.8237704918033
                                                                                                                                              },
                                                                                                                                              "originating_lab": {
                                                                                                                                                "value": "General Hospital - Strumica"
                                                                                                                                              },
                                                                                                                                              "pangolin_lineage": {
                                                                                                                                                "value": "B.1.406"
                                                                                                                                              },
                                                                                                                                              "recency": {
                                                                                                                                                "value": "One month ago"
                                                                                                                                              },
                                                                                                                                              "region": {
                                                                                                                                                "value": "Europe"
                                                                                                                                              },
                                                                                                                                              "region_exposure": {
                                                                                                                                                "value": "Europe"
                                                                                                                                              },

                                                                                                                                              "subclade_membership": {
                                                                                                                                                "value": "20A"
                                                                                                                                              },
                                                                                                                                              "submitting_lab": {
                                                                                                                                                "value": "Research Center for Genetic Engineering and Biotechnology \"Georgi D. Efremov\u201d , Macedonian Academy of Sciences and Arts"
                                                                                                                                              },
                                                                                                                                              "url": "https://www.gisaid.org"
                                                                                                                                            }
                                                                                                                                          },
                                                                                                                                          {
                                                                                                                                            "branch_attrs": {
                                                                                                                                              "labels": {
                                                                                                                                                "aa": "ORF1a: E347D, T2166I; S: S12F"
                                                                                                                                              },
                                                                                                                                              "mutations": {
                                                                                                                                                "ORF1a": [
                                                                                                                                                  "E347D",
                                                                                                                                                  "T2166I"
                                                                                                                                                ],
                                                                                                                                                "S": [
                                                                                                                                                  "S12F"
                                                                                                                                                ],
                                                                                                                                                "nuc": [
                                                                                                                                                  "G1306T",
                                                                                                                                                  "C6762T",
                                                                                                                                                  "C9943T",
                                                                                                                                                  "C19983T",
                                                                                                                                                  "C21597T"
                                                                                                                                                ]
                                                                                                                                              }
                                                                                                                                            },
                                                                                                                                            "name": "NorthMacedonia/28492/2020",
                                                                                                                                            "node_attrs": {

                                                                                                                                              "author": {
                                                                                                                                                "author": "Aleksandar J. Dimovski et al",
                                                                                                                                                "value": "Aleksandar J. Dimovski et al"
                                                                                                                                              },
                                                                                                                                              "clade_membership": {
                                                                                                                                                "value": "20A"
                                                                                                                                              },
                                                                                                                                              "country": {
                                                                                                                                                "value": "Europe"
                                                                                                                                              },
                                                                                                                                              "div": 16,
                                                                                                                                              "division": {
                                                                                                                                                "value": "Europe"
                                                                                                                                              },
                                                                                                                                              "division_exposure": {
                                                                                                                                                "value": "Europe"
                                                                                                                                              },
                                                                                                                                              "gisaid_epi_isl": {
                                                                                                                                                "value": "EPI_ISL_944106"
                                                                                                                                              },
                                                                                                                                              "host": {
                                                                                                                                                "value": "Human"
                                                                                                                                              },
                                                                                                                                              "custom_location": {
                                                                                                                                                "confidence": {
                                                                                                                                                  "Europe": 1.0
                                                                                                                                                },
                                                                                                                                                "entropy": -1.000088900581841e-12,
                                                                                                                                                "value": "Europe"
                                                                                                                                              },
                                                                                                                                              "num_date": {
                                                                                                                                                "confidence": [
                                                                                                                                                  2020.9631147540983,
                                                                                                                                                  2020.9631147540983
                                                                                                                                                ],
                                                                                                                                                "value": 2020.9631147540983
                                                                                                                                              },
                                                                                                                                              "originating_lab": {
                                                                                                                                                "value": "General Hospital - Strumica"
                                                                                                                                              },
                                                                                                                                              "pangolin_lineage": {
                                                                                                                                                "value": "B.1.406"
                                                                                                                                              },
                                                                                                                                              "recency": {
                                                                                                                                                "value": "One month ago"
                                                                                                                                              },
                                                                                                                                              "region": {
                                                                                                                                                "value": "Europe"
                                                                                                                                              },
                                                                                                                                              "region_exposure": {
                                                                                                                                                "value": "Europe"
                                                                                                                                              },

                                                                                                                                              "subclade_membership": {
                                                                                                                                                "value": "20A"
                                                                                                                                              },
                                                                                                                                              "submitting_lab": {
                                                                                                                                                "value": "Research Center for Genetic Engineering and Biotechnology \"Georgi D. Efremov\u201d , Macedonian Academy of Sciences and Arts"
                                                                                                                                              },
                                                                                                                                              "url": "https://www.gisaid.org"
                                                                                                                                            }
                                                                                                                                          }
                                                                                                                                        ],
                                                                                                                                        "name": "NODE_0000674",
                                                                                                                                        "node_attrs": {
                                                                                                                                          "clade_membership": {
                                                                                                                                            "value": "20A"
                                                                                                                                          },
                                                                                                                                          "div": 11,
                                                                                                                                          "custom_location": {
                                                                                                                                            "confidence": {
                                                                                                                                              "Asia": 0.003495905115506868,
                                                                                                                                              "Europe": 0.9931650559561981,
                                                                                                                                              "South America": 0.0020311577150803734
                                                                                                                                            },
                                                                                                                                            "entropy": 0.048884327653842846,
                                                                                                                                            "value": "Europe"
                                                                                                                                          },
                                                                                                                                          "num_date": {
                                                                                                                                            "confidence": [
                                                                                                                                              2020.4878686752243,
                                                                                                                                              2020.768344202476
                                                                                                                                            ],
                                                                                                                                            "value": 2020.7043986586978
                                                                                                                                          },
                                                                                                                                          "subclade_membership": {
                                                                                                                                            "value": "20A"
                                                                                                                                          }
                                                                                                                                        }
                                                                                                                                      }
                                                                                                                                    ],
                                                                                                                                    "name": "NODE_0000672",
                                                                                                                                    "node_attrs": {
                                                                                                                                      "clade_membership": {
                                                                                                                                        "value": "20A"
                                                                                                                                      },
                                                                                                                                      "div": 9,
                                                                                                                                      "custom_location": {
                                                                                                                                        "confidence": {
                                                                                                                                          "Africa": 0.0014216580201733492,
                                                                                                                                          "Asia": 0.005707021782104495,
                                                                                                                                          "Europe": 0.9894580031853444,
                                                                                                                                          "South America": 0.002915769916053008
                                                                                                                                        },
                                                                                                                                        "entropy": 0.07034591757143205,
                                                                                                                                        "value": "Europe"
                                                                                                                                      },
                                                                                                                                      "num_date": {
                                                                                                                                        "confidence": [
                                                                                                                                          2020.3792560170323,
                                                                                                                                          2020.631867735508
                                                                                                                                        ],
                                                                                                                                        "value": 2020.5556235359875
                                                                                                                                      },
                                                                                                                                      "subclade_membership": {
                                                                                                                                        "value": "20A"
                                                                                                                                      }
                                                                                                                                    }
                                                                                                                                  },
                                                                                                                                  {
                                                                                                                                    "branch_attrs": {
                                                                                                                                      "mutations": {}
                                                                                                                                    },
                                                                                                                                    "children": [
                                                                                                                                      {
                                                                                                                                        "branch_attrs": {
                                                                                                                                          "labels": {
                                                                                                                                            "aa": "S: A1078S"
                                                                                                                                          },
                                                                                                                                          "mutations": {
                                                                                                                                            "S": [
                                                                                                                                              "A1078S"
                                                                                                                                            ],
                                                                                                                                            "nuc": [
                                                                                                                                              "A16734G",
                                                                                                                                              "G24794T"
                                                                                                                                            ]
                                                                                                                                          }
                                                                                                                                        },
                                                                                                                                        "children": [
                                                                                                                                          {
                                                                                                                                            "branch_attrs": {
                                                                                                                                              "mutations": {}
                                                                                                                                            },
                                                                                                                                            "name": "Norway/2793/2020",
                                                                                                                                            "node_attrs": {
                                                                                                                                              "author": {
                                                                                                                                                "author": "Kathrine Stene-Johansen et al",
                                                                                                                                                "value": "Kathrine Stene-Johansen et al"
                                                                                                                                              },
                                                                                                                                              "clade_membership": {
                                                                                                                                                "value": "20A"
                                                                                                                                              },
                                                                                                                                              "country": {
                                                                                                                                                "value": "Europe"
                                                                                                                                              },
                                                                                                                                              "div": 8,
                                                                                                                                              "division": {
                                                                                                                                                "value": "Europe"
                                                                                                                                              },
                                                                                                                                              "division_exposure": {
                                                                                                                                                "value": "Europe"
                                                                                                                                              },
                                                                                                                                              "gisaid_epi_isl": {
                                                                                                                                                "value": "EPI_ISL_493359"
                                                                                                                                              },
                                                                                                                                              "host": {
                                                                                                                                                "value": "Human"
                                                                                                                                              },
                                                                                                                                              "custom_location": {
                                                                                                                                                "confidence": {
                                                                                                                                                  "Europe": 1.0
                                                                                                                                                },
                                                                                                                                                "entropy": -1.000088900581841e-12,
                                                                                                                                                "value": "Europe"
                                                                                                                                              },
                                                                                                                                              "num_date": {
                                                                                                                                                "confidence": [
                                                                                                                                                  2020.4822404371585,
                                                                                                                                                  2020.4822404371585
                                                                                                                                                ],
                                                                                                                                                "value": 2020.4822404371585
                                                                                                                                              },
                                                                                                                                              "originating_lab": {
                                                                                                                                                "value": "Furst Medical Laboratory"
                                                                                                                                              },
                                                                                                                                              "pangolin_lineage": {
                                                                                                                                                "value": "B.1.242"
                                                                                                                                              },
                                                                                                                                              "recency": {
                                                                                                                                                "value": "Older"
                                                                                                                                              },
                                                                                                                                              "region": {
                                                                                                                                                "value": "Europe"
                                                                                                                                              },
                                                                                                                                              "region_exposure": {
                                                                                                                                                "value": "Europe"
                                                                                                                                              },
                                                                                                                                              "subclade_membership": {
                                                                                                                                                "value": "20A"
                                                                                                                                              },
                                                                                                                                              "submitting_lab": {
                                                                                                                                                "value": "Norwegian Institute of Public Health, Department of Virology"
                                                                                                                                              },
                                                                                                                                              "url": "https://www.gisaid.org"
                                                                                                                                            }
                                                                                                                                          },
                                                                                                                                          {
                                                                                                                                            "branch_attrs": {
                                                                                                                                              "labels": {
                                                                                                                                                "aa": "ORF1a: P1921L"
                                                                                                                                              },
                                                                                                                                              "mutations": {
                                                                                                                                                "ORF1a": [
                                                                                                                                                  "P1921L"
                                                                                                                                                ],
                                                                                                                                                "nuc": [
                                                                                                                                                  "C6027T"
                                                                                                                                                ]
                                                                                                                                              }
                                                                                                                                            },
                                                                                                                                            "name": "Norway/2851/2020",
                                                                                                                                            "node_attrs": {
                                                                                                                                              "author": {
                                                                                                                                                "author": "Kathrine Stene-Johansen et al",
                                                                                                                                                "value": "Kathrine Stene-Johansen et al"
                                                                                                                                              },
                                                                                                                                              "clade_membership": {
                                                                                                                                                "value": "20A"
                                                                                                                                              },
                                                                                                                                              "country": {
                                                                                                                                                "value": "Europe"
                                                                                                                                              },
                                                                                                                                              "div": 9,
                                                                                                                                              "division": {
                                                                                                                                                "value": "Europe"
                                                                                                                                              },
                                                                                                                                              "division_exposure": {
                                                                                                                                                "value": "Europe"
                                                                                                                                              },
                                                                                                                                              "gisaid_epi_isl": {
                                                                                                                                                "value": "EPI_ISL_500774"
                                                                                                                                              },
                                                                                                                                              "host": {
                                                                                                                                                "value": "Human"
                                                                                                                                              },
                                                                                                                                              "custom_location": {
                                                                                                                                                "confidence": {
                                                                                                                                                  "Europe": 1.0
                                                                                                                                                },
                                                                                                                                                "entropy": -1.000088900581841e-12,
                                                                                                                                                "value": "Europe"
                                                                                                                                              },
                                                                                                                                              "num_date": {
                                                                                                                                                "confidence": [
                                                                                                                                                  2020.5013661202186,
                                                                                                                                                  2020.5013661202186
                                                                                                                                                ],
                                                                                                                                                "value": 2020.5013661202186
                                                                                                                                              },
                                                                                                                                              "originating_lab": {
                                                                                                                                                "value": "Furst Medical Laboratory"
                                                                                                                                              },
                                                                                                                                              "pangolin_lineage": {
                                                                                                                                                "value": "B.1.242"
                                                                                                                                              },
                                                                                                                                              "recency": {
                                                                                                                                                "value": "Older"
                                                                                                                                              },
                                                                                                                                              "region": {
                                                                                                                                                "value": "Europe"
                                                                                                                                              },
                                                                                                                                              "region_exposure": {
                                                                                                                                                "value": "Europe"
                                                                                                                                              },
                                                                                                                                              "subclade_membership": {
                                                                                                                                                "value": "20A"
                                                                                                                                              },
                                                                                                                                              "submitting_lab": {
                                                                                                                                                "value": "Norwegian Institute of Public Health, Department of Virology"
                                                                                                                                              },
                                                                                                                                              "url": "https://www.gisaid.org"
                                                                                                                                            }
                                                                                                                                          }
                                                                                                                                        ],
                                                                                                                                        "name": "NODE_0000663",
                                                                                                                                        "node_attrs": {
                                                                                                                                          "clade_membership": {
                                                                                                                                            "value": "20A"
                                                                                                                                          },
                                                                                                                                          "div": 8,
                                                                                                                                          "custom_location": {
                                                                                                                                            "confidence": {
                                                                                                                                              "Asia": 0.0036581244291872756,
                                                                                                                                              "Europe": 0.992635026912066,
                                                                                                                                              "South America": 0.002348715681135174
                                                                                                                                            },
                                                                                                                                            "entropy": 0.05212015424987991,
                                                                                                                                            "value": "Europe"
                                                                                                                                          },
                                                                                                                                          "num_date": {
                                                                                                                                            "confidence": [
                                                                                                                                              2020.4369495858925,
                                                                                                                                              2020.4822404371585
                                                                                                                                            ],
                                                                                                                                            "value": 2020.4790725412654
                                                                                                                                          },
                                                                                                                                          "subclade_membership": {
                                                                                                                                            "value": "20A"
                                                                                                                                          }
                                                                                                                                        }
                                                                                                                                      },
                                                                                                                                      {
                                                                                                                                        "branch_attrs": {
                                                                                                                                          "mutations": {}
                                                                                                                                        },
                                                                                                                                        "children": [
                                                                                                                                          {
                                                                                                                                            "branch_attrs": {
                                                                                                                                              "mutations": {}
                                                                                                                                            },
                                                                                                                                            "children": [
                                                                                                                                              {
                                                                                                                                                "branch_attrs": {
                                                                                                                                                  "labels": {
                                                                                                                                                    "aa": "ORF1a: D4165G; ORF1b: A1609S"
                                                                                                                                                  },
                                                                                                                                                  "mutations": {
                                                                                                                                                    "ORF1a": [
                                                                                                                                                      "D4165G"
                                                                                                                                                    ],
                                                                                                                                                    "ORF1b": [
                                                                                                                                                      "A1609S"
                                                                                                                                                    ],
                                                                                                                                                    "nuc": [
                                                                                                                                                      "G11842A",
                                                                                                                                                      "A12759G",
                                                                                                                                                      "G18292T"
                                                                                                                                                    ]
                                                                                                                                                  }
                                                                                                                                                },
                                                                                                                                                "children": [
                                                                                                                                                  {
                                                                                                                                                    "branch_attrs": {
                                                                                                                                                      "labels": {
                                                                                                                                                        "aa": "ORF1a: C3059F"
                                                                                                                                                      },
                                                                                                                                                      "mutations": {
                                                                                                                                                        "ORF1a": [
                                                                                                                                                          "C3059F"
                                                                                                                                                        ],
                                                                                                                                                        "nuc": [
                                                                                                                                                          "C2902T",
                                                                                                                                                          "G9441T"
                                                                                                                                                        ]
                                                                                                                                                      }
                                                                                                                                                    },
                                                                                                                                                    "name": "Sweden/20-52765/2020",
                                                                                                                                                    "node_attrs": {

                                                                                                                                                      "author": {
                                                                                                                                                        "author": "Anna-Malin Linde et al",
                                                                                                                                                        "value": "Anna-Malin Linde et al"
                                                                                                                                                      },
                                                                                                                                                      "clade_membership": {
                                                                                                                                                        "value": "20A"
                                                                                                                                                      },
                                                                                                                                                      "country": {
                                                                                                                                                        "value": "Europe"
                                                                                                                                                      },
                                                                                                                                                      "div": 11,
                                                                                                                                                      "division": {
                                                                                                                                                        "value": "Europe"
                                                                                                                                                      },
                                                                                                                                                      "division_exposure": {
                                                                                                                                                        "value": "Europe"
                                                                                                                                                      },
                                                                                                                                                      "gisaid_epi_isl": {
                                                                                                                                                        "value": "EPI_ISL_648132"
                                                                                                                                                      },
                                                                                                                                                      "host": {
                                                                                                                                                        "value": "Human"
                                                                                                                                                      },
                                                                                                                                                      "custom_location": {
                                                                                                                                                        "confidence": {
                                                                                                                                                          "Europe": 1.0
                                                                                                                                                        },
                                                                                                                                                        "entropy": -1.000088900581841e-12,
                                                                                                                                                        "value": "Europe"
                                                                                                                                                      },
                                                                                                                                                      "num_date": {
                                                                                                                                                        "confidence": [
                                                                                                                                                          2020.6161202185792,
                                                                                                                                                          2020.6161202185792
                                                                                                                                                        ],
                                                                                                                                                        "value": 2020.6161202185792
                                                                                                                                                      },
                                                                                                                                                      "originating_lab": {
                                                                                                                                                        "value": "The Public Health Agency of Sweden"
                                                                                                                                                      },
                                                                                                                                                      "pangolin_lineage": {
                                                                                                                                                        "value": "B.1.236"
                                                                                                                                                      },
                                                                                                                                                      "recency": {
                                                                                                                                                        "value": "Older"
                                                                                                                                                      },
                                                                                                                                                      "region": {
                                                                                                                                                        "value": "Europe"
                                                                                                                                                      },
                                                                                                                                                      "region_exposure": {
                                                                                                                                                        "value": "Europe"
                                                                                                                                                      },

                                                                                                                                                      "subclade_membership": {
                                                                                                                                                        "value": "20A"
                                                                                                                                                      },
                                                                                                                                                      "submitting_lab": {
                                                                                                                                                        "value": "The Public Health Agency of Sweden"
                                                                                                                                                      },
                                                                                                                                                      "url": "https://www.gisaid.org"
                                                                                                                                                    }
                                                                                                                                                  },
                                                                                                                                                  {
                                                                                                                                                    "branch_attrs": {
                                                                                                                                                      "labels": {
                                                                                                                                                        "aa": "ORF1a: C316G, T1496I, A3615V, D4395G; ORF3a: D155Y; ORF8: F3L"
                                                                                                                                                      },
                                                                                                                                                      "mutations": {
                                                                                                                                                        "ORF1a": [
                                                                                                                                                          "C316G",
                                                                                                                                                          "T1496I",
                                                                                                                                                          "A3615V",
                                                                                                                                                          "D4395G"
                                                                                                                                                        ],
                                                                                                                                                        "ORF3a": [
                                                                                                                                                          "D155Y"
                                                                                                                                                        ],
                                                                                                                                                        "ORF8": [
                                                                                                                                                          "F3L"
                                                                                                                                                        ],
                                                                                                                                                        "nuc": [
                                                                                                                                                          "T1211G",
                                                                                                                                                          "C4540T",
                                                                                                                                                          "C4752T",
                                                                                                                                                          "C7528T",
                                                                                                                                                          "T7759C",
                                                                                                                                                          "C10186T",
                                                                                                                                                          "C11109T",
                                                                                                                                                          "A13449G",
                                                                                                                                                          "G25855T",
                                                                                                                                                          "C26139T",
                                                                                                                                                          "T27900C"
                                                                                                                                                        ]
                                                                                                                                                      }
                                                                                                                                                    },
                                                                                                                                                    "name": "Slovenia/MB21-3/2020",
                                                                                                                                                    "node_attrs": {
                                                                                                                                                      "author": {
                                                                                                                                                        "author": "Aleksander Mahnic et al",
                                                                                                                                                        "value": "Aleksander Mahnic et al"
                                                                                                                                                      },
                                                                                                                                                      "clade_membership": {
                                                                                                                                                        "value": "20A"
                                                                                                                                                      },
                                                                                                                                                      "country": {
                                                                                                                                                        "value": "Europe"
                                                                                                                                                      },
                                                                                                                                                      "div": 20,
                                                                                                                                                      "division": {
                                                                                                                                                        "value": "Europe"
                                                                                                                                                      },
                                                                                                                                                      "division_exposure": {
                                                                                                                                                        "value": "Europe"
                                                                                                                                                      },
                                                                                                                                                      "gisaid_epi_isl": {
                                                                                                                                                        "value": "EPI_ISL_852616"
                                                                                                                                                      },
                                                                                                                                                      "host": {
                                                                                                                                                        "value": "Human"
                                                                                                                                                      },
                                                                                                                                                      "custom_location": {
                                                                                                                                                        "confidence": {
                                                                                                                                                          "Europe": 1.0
                                                                                                                                                        },
                                                                                                                                                        "entropy": -1.000088900581841e-12,
                                                                                                                                                        "value": "Europe"
                                                                                                                                                      },
                                                                                                                                                      "num_date": {
                                                                                                                                                        "confidence": [
                                                                                                                                                          2020.954918032787,
                                                                                                                                                          2020.954918032787
                                                                                                                                                        ],
                                                                                                                                                        "value": 2020.954918032787
                                                                                                                                                      },
                                                                                                                                                      "originating_lab": {
                                                                                                                                                        "value": "National Laboratory for Health, Environment and Food"
                                                                                                                                                      },
                                                                                                                                                      "pangolin_lineage": {
                                                                                                                                                        "value": "B.1.236"
                                                                                                                                                      },
                                                                                                                                                      "recency": {
                                                                                                                                                        "value": "Older"
                                                                                                                                                      },
                                                                                                                                                      "region": {
                                                                                                                                                        "value": "Europe"
                                                                                                                                                      },
                                                                                                                                                      "region_exposure": {
                                                                                                                                                        "value": "Europe"
                                                                                                                                                      },

                                                                                                                                                      "subclade_membership": {
                                                                                                                                                        "value": "20A"
                                                                                                                                                      },
                                                                                                                                                      "submitting_lab": {
                                                                                                                                                        "value": "National Laboratory for Health, Environment and Food"
                                                                                                                                                      },
                                                                                                                                                      "url": "https://www.gisaid.org"
                                                                                                                                                    }
                                                                                                                                                  },
                                                                                                                                                  {
                                                                                                                                                    "branch_attrs": {
                                                                                                                                                      "mutations": {}
                                                                                                                                                    },
                                                                                                                                                    "children": [
                                                                                                                                                      {
                                                                                                                                                        "branch_attrs": {
                                                                                                                                                          "labels": {
                                                                                                                                                            "aa": "ORF1a: L2688F"
                                                                                                                                                          },
                                                                                                                                                          "mutations": {
                                                                                                                                                            "ORF1a": [
                                                                                                                                                              "L2688F"
                                                                                                                                                            ],
                                                                                                                                                            "nuc": [
                                                                                                                                                              "C8327T",
                                                                                                                                                              "C13264T",
                                                                                                                                                              "G29711T"
                                                                                                                                                            ]
                                                                                                                                                          }
                                                                                                                                                        },
                                                                                                                                                        "name": "Kosovo/ChVir23114/2020",
                                                                                                                                                        "node_attrs": {
                                                                                                                                                          "author": {
                                                                                                                                                            "author": "Victor M Corman et al",
                                                                                                                                                            "value": "Victor M Corman et al A"
                                                                                                                                                          },
                                                                                                                                                          "clade_membership": {
                                                                                                                                                            "value": "20A"
                                                                                                                                                          },
                                                                                                                                                          "country": {
                                                                                                                                                            "value": "Europe"
                                                                                                                                                          },
                                                                                                                                                          "div": 12,
                                                                                                                                                          "division": {
                                                                                                                                                            "value": "Europe"
                                                                                                                                                          },
                                                                                                                                                          "division_exposure": {
                                                                                                                                                            "value": "Europe"
                                                                                                                                                          },
                                                                                                                                                          "gisaid_epi_isl": {
                                                                                                                                                            "value": "EPI_ISL_1027639"
                                                                                                                                                          },
                                                                                                                                                          "host": {
                                                                                                                                                            "value": "Human"
                                                                                                                                                          },
                                                                                                                                                          "custom_location": {
                                                                                                                                                            "confidence": {
                                                                                                                                                              "Europe": 1.0
                                                                                                                                                            },
                                                                                                                                                            "entropy": -1.000088900581841e-12,
                                                                                                                                                            "value": "Europe"
                                                                                                                                                          },
                                                                                                                                                          "num_date": {
                                                                                                                                                            "confidence": [
                                                                                                                                                              2020.9986338797814,
                                                                                                                                                              2020.9986338797814
                                                                                                                                                            ],
                                                                                                                                                            "value": 2020.9986338797814
                                                                                                                                                          },
                                                                                                                                                          "originating_lab": {
                                                                                                                                                            "value": "Department of Microbiology, National Institute for Public Health of Kosova"
                                                                                                                                                          },
                                                                                                                                                          "pangolin_lineage": {
                                                                                                                                                            "value": "B.1.236"
                                                                                                                                                          },
                                                                                                                                                          "recency": {
                                                                                                                                                            "value": "One month ago"
                                                                                                                                                          },
                                                                                                                                                          "region": {
                                                                                                                                                            "value": "Europe"
                                                                                                                                                          },
                                                                                                                                                          "region_exposure": {
                                                                                                                                                            "value": "Europe"
                                                                                                                                                          },
                                                                                                                                                          "subclade_membership": {
                                                                                                                                                            "value": "20A"
                                                                                                                                                          },
                                                                                                                                                          "submitting_lab": {
                                                                                                                                                            "value": "Charit\u00e9 Universit\u00e4tsmedizin Berlin, Institut f\u00fcr Virologie"
                                                                                                                                                          },
                                                                                                                                                          "url": "https://www.gisaid.org"
                                                                                                                                                        }
                                                                                                                                                      },
                                                                                                                                                      {
                                                                                                                                                        "branch_attrs": {
                                                                                                                                                          "labels": {
                                                                                                                                                            "aa": "ORF1a: V3653F, P4220L; ORF3a: A110S; S: M153I"
                                                                                                                                                          },
                                                                                                                                                          "mutations": {
                                                                                                                                                            "ORF1a": [
                                                                                                                                                              "V3653F",
                                                                                                                                                              "P4220L"
                                                                                                                                                            ],
                                                                                                                                                            "ORF3a": [
                                                                                                                                                              "A110S"
                                                                                                                                                            ],
                                                                                                                                                            "S": [
                                                                                                                                                              "M153I"
                                                                                                                                                            ],
                                                                                                                                                            "nuc": [
                                                                                                                                                              "G11222T",
                                                                                                                                                              "C12924T",
                                                                                                                                                              "G17562T",
                                                                                                                                                              "C17913T",
                                                                                                                                                              "G22021T",
                                                                                                                                                              "G25720T"
                                                                                                                                                            ]
                                                                                                                                                          }
                                                                                                                                                        },
                                                                                                                                                        "children": [
                                                                                                                                                          {
                                                                                                                                                            "branch_attrs": {
                                                                                                                                                              "mutations": {
                                                                                                                                                                "nuc": [
                                                                                                                                                                  "C23248T"
                                                                                                                                                                ]
                                                                                                                                                              }
                                                                                                                                                            },
                                                                                                                                                            "name": "Kosovo/ChVir23119/2021",
                                                                                                                                                            "node_attrs": {
                                                                                                                                                              "author": {
                                                                                                                                                                "author": "Victor M Corman et al",
                                                                                                                                                                "value": "Victor M Corman et al A"
                                                                                                                                                              },
                                                                                                                                                              "clade_membership": {
                                                                                                                                                                "value": "20A"
                                                                                                                                                              },
                                                                                                                                                              "country": {
                                                                                                                                                                "value": "Europe"
                                                                                                                                                              },
                                                                                                                                                              "div": 16,
                                                                                                                                                              "division": {
                                                                                                                                                                "value": "Europe"
                                                                                                                                                              },
                                                                                                                                                              "division_exposure": {
                                                                                                                                                                "value": "Europe"
                                                                                                                                                              },
                                                                                                                                                              "gisaid_epi_isl": {
                                                                                                                                                                "value": "EPI_ISL_1027644"
                                                                                                                                                              },
                                                                                                                                                              "host": {
                                                                                                                                                                "value": "Human"
                                                                                                                                                              },
                                                                                                                                                              "custom_location": {
                                                                                                                                                                "confidence": {
                                                                                                                                                                  "Europe": 1.0
                                                                                                                                                                },
                                                                                                                                                                "entropy": -1.000088900581841e-12,
                                                                                                                                                                "value": "Europe"
                                                                                                                                                              },
                                                                                                                                                              "num_date": {
                                                                                                                                                                "confidence": [
                                                                                                                                                                  2021.009589041096,
                                                                                                                                                                  2021.009589041096
                                                                                                                                                                ],
                                                                                                                                                                "value": 2021.009589041096
                                                                                                                                                              },
                                                                                                                                                              "originating_lab": {
                                                                                                                                                                "value": "Department of Microbiology, National Institute for Public Health of Kosova"
                                                                                                                                                              },
                                                                                                                                                              "pangolin_lineage": {
                                                                                                                                                                "value": "B.1.236"
                                                                                                                                                              },
                                                                                                                                                              "recency": {
                                                                                                                                                                "value": "One month ago"
                                                                                                                                                              },
                                                                                                                                                              "region": {
                                                                                                                                                                "value": "Europe"
                                                                                                                                                              },
                                                                                                                                                              "region_exposure": {
                                                                                                                                                                "value": "Europe"
                                                                                                                                                              },
                                                                                                                                                              "subclade_membership": {
                                                                                                                                                                "value": "20A"
                                                                                                                                                              },
                                                                                                                                                              "submitting_lab": {
                                                                                                                                                                "value": "Charit\u00e9 Universit\u00e4tsmedizin Berlin, Institut f\u00fcr Virologie"
                                                                                                                                                              },
                                                                                                                                                              "url": "https://www.gisaid.org"
                                                                                                                                                            }
                                                                                                                                                          },
                                                                                                                                                          {
                                                                                                                                                            "branch_attrs": {
                                                                                                                                                              "mutations": {
                                                                                                                                                                "nuc": [
                                                                                                                                                                  "C6196T",
                                                                                                                                                                  "G23611A",
                                                                                                                                                                  "C27998T"
                                                                                                                                                                ]
                                                                                                                                                              }
                                                                                                                                                            },
                                                                                                                                                            "name": "Kosovo/ChVir23108/2021",
                                                                                                                                                            "node_attrs": {
                                                                                                                                                              "author": {
                                                                                                                                                                "author": "Victor M Corman et al",
                                                                                                                                                                "value": "Victor M Corman et al A"
                                                                                                                                                              },
                                                                                                                                                              "clade_membership": {
                                                                                                                                                                "value": "20A"
                                                                                                                                                              },
                                                                                                                                                              "country": {
                                                                                                                                                                "value": "Europe"
                                                                                                                                                              },
                                                                                                                                                              "div": 18,
                                                                                                                                                              "division": {
                                                                                                                                                                "value": "Europe"
                                                                                                                                                              },
                                                                                                                                                              "division_exposure": {
                                                                                                                                                                "value": "Europe"
                                                                                                                                                              },
                                                                                                                                                              "gisaid_epi_isl": {
                                                                                                                                                                "value": "EPI_ISL_1027655"
                                                                                                                                                              },
                                                                                                                                                              "host": {
                                                                                                                                                                "value": "Human"
                                                                                                                                                              },
                                                                                                                                                              "custom_location": {
                                                                                                                                                                "confidence": {
                                                                                                                                                                  "Europe": 1.0
                                                                                                                                                                },
                                                                                                                                                                "entropy": -1.000088900581841e-12,
                                                                                                                                                                "value": "Europe"
                                                                                                                                                              },
                                                                                                                                                              "num_date": {
                                                                                                                                                                "confidence": [
                                                                                                                                                                  2021.009589041096,
                                                                                                                                                                  2021.009589041096
                                                                                                                                                                ],
                                                                                                                                                                "value": 2021.009589041096
                                                                                                                                                              },
                                                                                                                                                              "originating_lab": {
                                                                                                                                                                "value": "Department of Microbiology, National Institute for Public Health of Kosova"
                                                                                                                                                              },
                                                                                                                                                              "pangolin_lineage": {
                                                                                                                                                                "value": "B.1.236"
                                                                                                                                                              },
                                                                                                                                                              "recency": {
                                                                                                                                                                "value": "One month ago"
                                                                                                                                                              },
                                                                                                                                                              "region": {
                                                                                                                                                                "value": "Europe"
                                                                                                                                                              },
                                                                                                                                                              "region_exposure": {
                                                                                                                                                                "value": "Europe"
                                                                                                                                                              },
                                                                                                                                                              "subclade_membership": {
                                                                                                                                                                "value": "20A"
                                                                                                                                                              },
                                                                                                                                                              "submitting_lab": {
                                                                                                                                                                "value": "Charit\u00e9 Universit\u00e4tsmedizin Berlin, Institut f\u00fcr Virologie"
                                                                                                                                                              },
                                                                                                                                                              "url": "https://www.gisaid.org"
                                                                                                                                                            }
                                                                                                                                                          }
                                                                                                                                                        ],
                                                                                                                                                        "name": "NODE_0000683",
                                                                                                                                                        "node_attrs": {
                                                                                                                                                          "clade_membership": {
                                                                                                                                                            "value": "20A"
                                                                                                                                                          },
                                                                                                                                                          "div": 15,
                                                                                                                                                          "custom_location": {
                                                                                                                                                            "confidence": {
                                                                                                                                                              "Asia": 0.0031487772172758693,
                                                                                                                                                              "Europe": 0.9937098535485985,
                                                                                                                                                              "South America": 0.001904089650126394
                                                                                                                                                            },
                                                                                                                                                            "entropy": 0.04560523809822285,
                                                                                                                                                            "value": "Europe"
                                                                                                                                                          },
                                                                                                                                                          "num_date": {
                                                                                                                                                            "confidence": [
                                                                                                                                                              2020.8171151050599,
                                                                                                                                                              2020.9935397744614
                                                                                                                                                            ],
                                                                                                                                                            "value": 2020.9448028287468
                                                                                                                                                          },
                                                                                                                                                          "subclade_membership": {
                                                                                                                                                            "value": "20A"
                                                                                                                                                          }
                                                                                                                                                        }
                                                                                                                                                      }
                                                                                                                                                    ],
                                                                                                                                                    "name": "NODE_0000799",
                                                                                                                                                    "node_attrs": {
                                                                                                                                                      "clade_membership": {
                                                                                                                                                        "value": "20A"
                                                                                                                                                      },
                                                                                                                                                      "div": 9,
                                                                                                                                                      "custom_location": {
                                                                                                                                                        "confidence": {
                                                                                                                                                          "Asia": 0.003252987375134844,
                                                                                                                                                          "Europe": 0.9935458142187211,
                                                                                                                                                          "South America": 0.001950569254782792
                                                                                                                                                        },
                                                                                                                                                        "entropy": 0.0465916533443097,
                                                                                                                                                        "value": "Europe"
                                                                                                                                                      },
                                                                                                                                                      "num_date": {
                                                                                                                                                        "confidence": [
                                                                                                                                                          2020.453881389733,
                                                                                                                                                          2020.9504734855827
                                                                                                                                                        ],
                                                                                                                                                        "value": 2020.6030645768808
                                                                                                                                                      },
                                                                                                                                                      "subclade_membership": {
                                                                                                                                                        "value": "20A"
                                                                                                                                                      }
                                                                                                                                                    }
                                                                                                                                                  }
                                                                                                                                                ],
                                                                                                                                                "name": "NODE_0000680",
                                                                                                                                                "node_attrs": {
                                                                                                                                                  "clade_membership": {
                                                                                                                                                    "value": "20A"
                                                                                                                                                  },
                                                                                                                                                  "div": 9,
                                                                                                                                                  "custom_location": {
                                                                                                                                                    "confidence": {
                                                                                                                                                      "Europe": 0.9987543150974718
                                                                                                                                                    },
                                                                                                                                                    "entropy": 0.01076762334041352,
                                                                                                                                                    "value": "Europe"
                                                                                                                                                  },
                                                                                                                                                  "num_date": {
                                                                                                                                                    "confidence": [
                                                                                                                                                      2020.4356677844646,
                                                                                                                                                      2020.6156099840373
                                                                                                                                                    ],
                                                                                                                                                    "value": 2020.5716244375208
                                                                                                                                                  },
                                                                                                                                                  "subclade_membership": {
                                                                                                                                                    "value": "20A"
                                                                                                                                                  }
                                                                                                                                                }
                                                                                                                                              },
                                                                                                                                              {
                                                                                                                                                "branch_attrs": {
                                                                                                                                                  "mutations": {}
                                                                                                                                                },
                                                                                                                                                "children": [
                                                                                                                                                  {
                                                                                                                                                    "branch_attrs": {
                                                                                                                                                      "labels": {
                                                                                                                                                        "aa": "ORF1a: M3539T"
                                                                                                                                                      },
                                                                                                                                                      "mutations": {
                                                                                                                                                        "ORF1a": [
                                                                                                                                                          "M3539T"
                                                                                                                                                        ],
                                                                                                                                                        "nuc": [
                                                                                                                                                          "T10881C"
                                                                                                                                                        ]
                                                                                                                                                      }
                                                                                                                                                    },
                                                                                                                                                    "name": "Sweden/20-51947/2020",
                                                                                                                                                    "node_attrs": {

                                                                                                                                                      "author": {
                                                                                                                                                        "author": "Oskar Karlsson Lindsjo et al",
                                                                                                                                                        "value": "Oskar Karlsson Lindsjo et al"
                                                                                                                                                      },
                                                                                                                                                      "clade_membership": {
                                                                                                                                                        "value": "20A"
                                                                                                                                                      },
                                                                                                                                                      "country": {
                                                                                                                                                        "value": "Europe"
                                                                                                                                                      },
                                                                                                                                                      "div": 7,
                                                                                                                                                      "division": {
                                                                                                                                                        "value": "Europe"
                                                                                                                                                      },
                                                                                                                                                      "division_exposure": {
                                                                                                                                                        "value": "Europe"
                                                                                                                                                      },
                                                                                                                                                      "gisaid_epi_isl": {
                                                                                                                                                        "value": "EPI_ISL_510861"
                                                                                                                                                      },
                                                                                                                                                      "host": {
                                                                                                                                                        "value": "Human"
                                                                                                                                                      },
                                                                                                                                                      "custom_location": {
                                                                                                                                                        "confidence": {
                                                                                                                                                          "Europe": 1.0
                                                                                                                                                        },
                                                                                                                                                        "entropy": -1.000088900581841e-12,
                                                                                                                                                        "value": "Europe"
                                                                                                                                                      },
                                                                                                                                                      "num_date": {
                                                                                                                                                        "confidence": [
                                                                                                                                                          2020.4275956284152,
                                                                                                                                                          2020.4275956284152
                                                                                                                                                        ],
                                                                                                                                                        "value": 2020.4275956284152
                                                                                                                                                      },
                                                                                                                                                      "originating_lab": {
                                                                                                                                                        "value": "Karolinska Universitetslaboratoriet"
                                                                                                                                                      },
                                                                                                                                                      "pangolin_lineage": {
                                                                                                                                                        "value": "B.1"
                                                                                                                                                      },
                                                                                                                                                      "recency": {
                                                                                                                                                        "value": "Older"
                                                                                                                                                      },
                                                                                                                                                      "region": {
                                                                                                                                                        "value": "Europe"
                                                                                                                                                      },
                                                                                                                                                      "region_exposure": {
                                                                                                                                                        "value": "Europe"
                                                                                                                                                      },

                                                                                                                                                      "subclade_membership": {
                                                                                                                                                        "value": "20A"
                                                                                                                                                      },
                                                                                                                                                      "submitting_lab": {
                                                                                                                                                        "value": "The Public Health Agency of Sweden"
                                                                                                                                                      },
                                                                                                                                                      "url": "https://www.gisaid.org"
                                                                                                                                                    }
                                                                                                                                                  },
                                                                                                                                                  {
                                                                                                                                                    "branch_attrs": {
                                                                                                                                                      "mutations": {}
                                                                                                                                                    },
                                                                                                                                                    "children": [
                                                                                                                                                      {
                                                                                                                                                        "branch_attrs": {
                                                                                                                                                          "labels": {
                                                                                                                                                            "aa": "ORF3a: G76C"
                                                                                                                                                          },
                                                                                                                                                          "mutations": {
                                                                                                                                                            "ORF3a": [
                                                                                                                                                              "G76C"
                                                                                                                                                            ],
                                                                                                                                                            "nuc": [
                                                                                                                                                              "G25618T"
                                                                                                                                                            ]
                                                                                                                                                          }
                                                                                                                                                        },
                                                                                                                                                        "name": "UnitedArabEmirates/0997/2020",
                                                                                                                                                        "node_attrs": {
                                                                                                                                                          "author": {
                                                                                                                                                            "author": "Rong Liu et al",
                                                                                                                                                            "value": "Rong Liu et al"
                                                                                                                                                          },
                                                                                                                                                          "clade_membership": {
                                                                                                                                                            "value": "20A"
                                                                                                                                                          },
                                                                                                                                                          "country": {
                                                                                                                                                            "value": "Asia"
                                                                                                                                                          },
                                                                                                                                                          "div": 7,
                                                                                                                                                          "division": {
                                                                                                                                                            "value": "Asia"
                                                                                                                                                          },
                                                                                                                                                          "division_exposure": {
                                                                                                                                                            "value": "Asia"
                                                                                                                                                          },
                                                                                                                                                          "gisaid_epi_isl": {
                                                                                                                                                            "value": "EPI_ISL_699129"
                                                                                                                                                          },
                                                                                                                                                          "host": {
                                                                                                                                                            "value": "Human"
                                                                                                                                                          },
                                                                                                                                                          "custom_location": {
                                                                                                                                                            "confidence": {
                                                                                                                                                              "Asia": 0.9999999999999999
                                                                                                                                                            },
                                                                                                                                                            "entropy": -9.99866855976916e-13,
                                                                                                                                                            "value": "Asia"
                                                                                                                                                          },
                                                                                                                                                          "num_date": {
                                                                                                                                                            "confidence": [
                                                                                                                                                              2020.441256830601,
                                                                                                                                                              2020.441256830601
                                                                                                                                                            ],
                                                                                                                                                            "value": 2020.441256830601
                                                                                                                                                          },
                                                                                                                                                          "originating_lab": {
                                                                                                                                                            "value": "Group 42 (G42) Healthcare, Abu Dhabi, United Arab Emirates; Department of Health, The United Arab Emirates"
                                                                                                                                                          },
                                                                                                                                                          "pangolin_lineage": {
                                                                                                                                                            "value": "B.1"
                                                                                                                                                          },
                                                                                                                                                          "recency": {
                                                                                                                                                            "value": "Older"
                                                                                                                                                          },
                                                                                                                                                          "region": {
                                                                                                                                                            "value": "Asia"
                                                                                                                                                          },
                                                                                                                                                          "region_exposure": {
                                                                                                                                                            "value": "Asia"
                                                                                                                                                          },
                                                                                                                                                          "subclade_membership": {
                                                                                                                                                            "value": "20A"
                                                                                                                                                          },
                                                                                                                                                          "submitting_lab": {
                                                                                                                                                            "value": "G42 Healthcare"
                                                                                                                                                          },
                                                                                                                                                          "url": "https://www.gisaid.org"
                                                                                                                                                        }
                                                                                                                                                      },
                                                                                                                                                      {
                                                                                                                                                        "branch_attrs": {
                                                                                                                                                          "mutations": {}
                                                                                                                                                        },
                                                                                                                                                        "children": [
                                                                                                                                                          {
                                                                                                                                                            "branch_attrs": {
                                                                                                                                                              "labels": {
                                                                                                                                                                "aa": "N: T391I; ORF1a: V665I, P971L, T1055I, A1298V, K2059R, D2980G; ORF7a: Q62H"
                                                                                                                                                              },
                                                                                                                                                              "mutations": {
                                                                                                                                                                "N": [
                                                                                                                                                                  "T391I"
                                                                                                                                                                ],
                                                                                                                                                                "ORF1a": [
                                                                                                                                                                  "V665I",
                                                                                                                                                                  "P971L",
                                                                                                                                                                  "T1055I",
                                                                                                                                                                  "A1298V",
                                                                                                                                                                  "K2059R",
                                                                                                                                                                  "D2980G"
                                                                                                                                                                ],
                                                                                                                                                                "ORF7a": [
                                                                                                                                                                  "Q62H"
                                                                                                                                                                ],
                                                                                                                                                                "nuc": [
                                                                                                                                                                  "C103T",
                                                                                                                                                                  "G2258A",
                                                                                                                                                                  "C3177T",
                                                                                                                                                                  "C3429T",
                                                                                                                                                                  "C4158T",
                                                                                                                                                                  "A6441G",
                                                                                                                                                                  "C8140T",
                                                                                                                                                                  "A9204G",
                                                                                                                                                                  "A27579T",
                                                                                                                                                                  "C29445T"
                                                                                                                                                                ]
                                                                                                                                                              }
                                                                                                                                                            },
                                                                                                                                                            "children": [
                                                                                                                                                              {
                                                                                                                                                                "branch_attrs": {
                                                                                                                                                                  "mutations": {}
                                                                                                                                                                },
                                                                                                                                                                "name": "CostaRica/INC-0213/2020",
                                                                                                                                                                "node_attrs": {

                                                                                                                                                                  "author": {
                                                                                                                                                                    "author": "Francisco Duarte et al",
                                                                                                                                                                    "value": "Francisco Duarte et al"
                                                                                                                                                                  },
                                                                                                                                                                  "clade_membership": {
                                                                                                                                                                    "value": "20A"
                                                                                                                                                                  },
                                                                                                                                                                  "country": {
                                                                                                                                                                    "value": "North America"
                                                                                                                                                                  },
                                                                                                                                                                  "div": 16,
                                                                                                                                                                  "division": {
                                                                                                                                                                    "value": "North America"
                                                                                                                                                                  },
                                                                                                                                                                  "division_exposure": {
                                                                                                                                                                    "value": "North America"
                                                                                                                                                                  },
                                                                                                                                                                  "gisaid_epi_isl": {
                                                                                                                                                                    "value": "EPI_ISL_914819"
                                                                                                                                                                  },
                                                                                                                                                                  "host": {
                                                                                                                                                                    "value": "Human"
                                                                                                                                                                  },
                                                                                                                                                                  "custom_location": {
                                                                                                                                                                    "confidence": {
                                                                                                                                                                      "North America": 1.0
                                                                                                                                                                    },
                                                                                                                                                                    "entropy": -1.000088900581841e-12,
                                                                                                                                                                    "value": "North America"
                                                                                                                                                                  },
                                                                                                                                                                  "num_date": {
                                                                                                                                                                    "confidence": [
                                                                                                                                                                      2020.9986338797814,
                                                                                                                                                                      2020.9986338797814
                                                                                                                                                                    ],
                                                                                                                                                                    "value": 2020.9986338797814
                                                                                                                                                                  },
                                                                                                                                                                  "originating_lab": {
                                                                                                                                                                    "value": "HOSPITAL DE NI\u00d1OS DR. CARLOS SAENZ HERRERA"
                                                                                                                                                                  },
                                                                                                                                                                  "pangolin_lineage": {
                                                                                                                                                                    "value": "B.1.234"
                                                                                                                                                                  },
                                                                                                                                                                  "recency": {
                                                                                                                                                                    "value": "One month ago"
                                                                                                                                                                  },
                                                                                                                                                                  "region": {
                                                                                                                                                                    "value": "North America"
                                                                                                                                                                  },
                                                                                                                                                                  "region_exposure": {
                                                                                                                                                                    "value": "North America"
                                                                                                                                                                  },

                                                                                                                                                                  "subclade_membership": {
                                                                                                                                                                    "value": "20A"
                                                                                                                                                                  },
                                                                                                                                                                  "submitting_lab": {
                                                                                                                                                                    "value": "Inciensa, Instituto Costarricense de Investigaci\u00f3n y Ense\u00f1anza en Nutrici\u00f3n y Salud"
                                                                                                                                                                  },
                                                                                                                                                                  "url": "https://www.gisaid.org"
                                                                                                                                                                }
                                                                                                                                                              },
                                                                                                                                                              {
                                                                                                                                                                "branch_attrs": {
                                                                                                                                                                  "labels": {
                                                                                                                                                                    "aa": "ORF1a: A429T"
                                                                                                                                                                  },
                                                                                                                                                                  "mutations": {
                                                                                                                                                                    "ORF1a": [
                                                                                                                                                                      "A429T"
                                                                                                                                                                    ],
                                                                                                                                                                    "nuc": [
                                                                                                                                                                      "G1550A"
                                                                                                                                                                    ]
                                                                                                                                                                  }
                                                                                                                                                                },
                                                                                                                                                                "name": "CostaRica/INC-0250/2021",
                                                                                                                                                                "node_attrs": {

                                                                                                                                                                  "author": {
                                                                                                                                                                    "author": "Francisco Duarte et al",
                                                                                                                                                                    "value": "Francisco Duarte et al"
                                                                                                                                                                  },
                                                                                                                                                                  "clade_membership": {
                                                                                                                                                                    "value": "20A"
                                                                                                                                                                  },
                                                                                                                                                                  "country": {
                                                                                                                                                                    "value": "North America"
                                                                                                                                                                  },
                                                                                                                                                                  "div": 17,
                                                                                                                                                                  "division": {
                                                                                                                                                                    "value": "North America"
                                                                                                                                                                  },
                                                                                                                                                                  "division_exposure": {
                                                                                                                                                                    "value": "North America"
                                                                                                                                                                  },
                                                                                                                                                                  "gisaid_epi_isl": {
                                                                                                                                                                    "value": "EPI_ISL_1067621"
                                                                                                                                                                  },
                                                                                                                                                                  "host": {
                                                                                                                                                                    "value": "Human"
                                                                                                                                                                  },
                                                                                                                                                                  "custom_location": {
                                                                                                                                                                    "confidence": {
                                                                                                                                                                      "North America": 1.0
                                                                                                                                                                    },
                                                                                                                                                                    "entropy": -1.000088900581841e-12,
                                                                                                                                                                    "value": "North America"
                                                                                                                                                                  },
                                                                                                                                                                  "num_date": {
                                                                                                                                                                    "confidence": [
                                                                                                                                                                      2021.058904109589,
                                                                                                                                                                      2021.058904109589
                                                                                                                                                                    ],
                                                                                                                                                                    "value": 2021.058904109589
                                                                                                                                                                  },
                                                                                                                                                                  "originating_lab": {
                                                                                                                                                                    "value": "AREA DE SALUD LA CRUZ"
                                                                                                                                                                  },
                                                                                                                                                                  "pangolin_lineage": {
                                                                                                                                                                    "value": "B.1.234"
                                                                                                                                                                  },
                                                                                                                                                                  "recency": {
                                                                                                                                                                    "value": "One week ago"
                                                                                                                                                                  },
                                                                                                                                                                  "region": {
                                                                                                                                                                    "value": "North America"
                                                                                                                                                                  },
                                                                                                                                                                  "region_exposure": {
                                                                                                                                                                    "value": "North America"
                                                                                                                                                                  },

                                                                                                                                                                  "subclade_membership": {
                                                                                                                                                                    "value": "20A"
                                                                                                                                                                  },
                                                                                                                                                                  "submitting_lab": {
                                                                                                                                                                    "value": "Inciensa, Instituto Costarricense de Investigaci\u00f3n y Ense\u00f1anza en Nutrici\u00f3n y Salud"
                                                                                                                                                                  },
                                                                                                                                                                  "url": "https://www.gisaid.org"
                                                                                                                                                                }
                                                                                                                                                              }
                                                                                                                                                            ],
                                                                                                                                                            "name": "NODE_0000690",
                                                                                                                                                            "node_attrs": {
                                                                                                                                                              "clade_membership": {
                                                                                                                                                                "value": "20A"
                                                                                                                                                              },
                                                                                                                                                              "div": 16,
                                                                                                                                                              "custom_location": {
                                                                                                                                                                "confidence": {
                                                                                                                                                                  "Europe": 0.0017127413629135075,
                                                                                                                                                                  "North America": 0.9978626335444721
                                                                                                                                                                },
                                                                                                                                                                "entropy": 0.016638018352515035,
                                                                                                                                                                "value": "North America"
                                                                                                                                                              },
                                                                                                                                                              "num_date": {
                                                                                                                                                                "confidence": [
                                                                                                                                                                  2020.9489819034654,
                                                                                                                                                                  2020.9986338797814
                                                                                                                                                                ],
                                                                                                                                                                "value": 2020.9986338797814
                                                                                                                                                              },
                                                                                                                                                              "subclade_membership": {
                                                                                                                                                                "value": "20A"
                                                                                                                                                              }
                                                                                                                                                            }
                                                                                                                                                          },
                                                                                                                                                          {
                                                                                                                                                            "branch_attrs": {
                                                                                                                                                              "mutations": {}
                                                                                                                                                            },
                                                                                                                                                            "children": [
                                                                                                                                                              {
                                                                                                                                                                "branch_attrs": {
                                                                                                                                                                  "labels": {
                                                                                                                                                                    "aa": "N: A182S, P383L; ORF1a: A372V, D2026Y, P2046S, A3523V; S: N679K"
                                                                                                                                                                  },
                                                                                                                                                                  "mutations": {
                                                                                                                                                                    "N": [
                                                                                                                                                                      "A182S",
                                                                                                                                                                      "P383L"
                                                                                                                                                                    ],
                                                                                                                                                                    "ORF1a": [
                                                                                                                                                                      "A372V",
                                                                                                                                                                      "D2026Y",
                                                                                                                                                                      "P2046S",
                                                                                                                                                                      "A3523V"
                                                                                                                                                                    ],
                                                                                                                                                                    "S": [
                                                                                                                                                                      "N679K"
                                                                                                                                                                    ],
                                                                                                                                                                    "nuc": [
                                                                                                                                                                      "C1380T",
                                                                                                                                                                      "G6341T",
                                                                                                                                                                      "C6401T",
                                                                                                                                                                      "A8080T",
                                                                                                                                                                      "G10396T",
                                                                                                                                                                      "C10833T",
                                                                                                                                                                      "C22591T",
                                                                                                                                                                      "T23599G",
                                                                                                                                                                      "C23638T",
                                                                                                                                                                      "G28817T",
                                                                                                                                                                      "C29421T"
                                                                                                                                                                    ]
                                                                                                                                                                  }
                                                                                                                                                                },
                                                                                                                                                                "name": "Mexico/CMX-INMEGEN-02-06-10/2021",
                                                                                                                                                                "node_attrs": {

                                                                                                                                                                  "author": {
                                                                                                                                                                    "author": "Hidalgo-Miranda A et al",
                                                                                                                                                                    "value": "Hidalgo-Miranda A et al"
                                                                                                                                                                  },
                                                                                                                                                                  "clade_membership": {
                                                                                                                                                                    "value": "20A"
                                                                                                                                                                  },
                                                                                                                                                                  "country": {
                                                                                                                                                                    "value": "North America"
                                                                                                                                                                  },
                                                                                                                                                                  "div": 17,
                                                                                                                                                                  "division": {
                                                                                                                                                                    "value": "North America"
                                                                                                                                                                  },
                                                                                                                                                                  "division_exposure": {
                                                                                                                                                                    "value": "North America"
                                                                                                                                                                  },
                                                                                                                                                                  "gisaid_epi_isl": {
                                                                                                                                                                    "value": "EPI_ISL_1080446"
                                                                                                                                                                  },
                                                                                                                                                                  "host": {
                                                                                                                                                                    "value": "Human"
                                                                                                                                                                  },
                                                                                                                                                                  "custom_location": {
                                                                                                                                                                    "confidence": {
                                                                                                                                                                      "North America": 1.0
                                                                                                                                                                    },
                                                                                                                                                                    "entropy": -1.000088900581841e-12,
                                                                                                                                                                    "value": "North America"
                                                                                                                                                                  },
                                                                                                                                                                  "num_date": {
                                                                                                                                                                    "confidence": [
                                                                                                                                                                      2021.0945205479452,
                                                                                                                                                                      2021.0945205479452
                                                                                                                                                                    ],
                                                                                                                                                                    "value": 2021.0945205479452
                                                                                                                                                                  },
                                                                                                                                                                  "originating_lab": {
                                                                                                                                                                    "value": "Instituto Nacional de Medicina Genomica"
                                                                                                                                                                  },
                                                                                                                                                                  "pangolin_lineage": {
                                                                                                                                                                    "value": "B.1"
                                                                                                                                                                  },
                                                                                                                                                                  "recency": {
                                                                                                                                                                    "value": "One week ago"
                                                                                                                                                                  },
                                                                                                                                                                  "region": {
                                                                                                                                                                    "value": "North America"
                                                                                                                                                                  },
                                                                                                                                                                  "region_exposure": {
                                                                                                                                                                    "value": "North America"
                                                                                                                                                                  },

                                                                                                                                                                  "subclade_membership": {
                                                                                                                                                                    "value": "20A"
                                                                                                                                                                  },
                                                                                                                                                                  "submitting_lab": {
                                                                                                                                                                    "value": "Instituto Nacional de Medicina Genomica"
                                                                                                                                                                  },
                                                                                                                                                                  "url": "https://www.gisaid.org"
                                                                                                                                                                }
                                                                                                                                                              },
                                                                                                                                                              {
                                                                                                                                                                "branch_attrs": {
                                                                                                                                                                  "mutations": {}
                                                                                                                                                                },
                                                                                                                                                                "children": [
                                                                                                                                                                  {
                                                                                                                                                                    "branch_attrs": {
                                                                                                                                                                      "labels": {
                                                                                                                                                                        "aa": "ORF1b: D1381G; ORF3a: T223I; S: A1016V"
                                                                                                                                                                      },
                                                                                                                                                                      "mutations": {
                                                                                                                                                                        "ORF1b": [
                                                                                                                                                                          "D1381G"
                                                                                                                                                                        ],
                                                                                                                                                                        "ORF3a": [
                                                                                                                                                                          "T223I"
                                                                                                                                                                        ],
                                                                                                                                                                        "S": [
                                                                                                                                                                          "A1016V"
                                                                                                                                                                        ],
                                                                                                                                                                        "nuc": [
                                                                                                                                                                          "G6166T",
                                                                                                                                                                          "G8863T",
                                                                                                                                                                          "C10456T",
                                                                                                                                                                          "A17609G",
                                                                                                                                                                          "C18796T",
                                                                                                                                                                          "C24609T",
                                                                                                                                                                          "C26060T",
                                                                                                                                                                          "C26894T"
                                                                                                                                                                        ]
                                                                                                                                                                      }
                                                                                                                                                                    },
                                                                                                                                                                    "name": "Mexico/HID-InDRE_161/2020",
                                                                                                                                                                    "node_attrs": {

                                                                                                                                                                      "author": {
                                                                                                                                                                        "author": "Claudia Wong-Arambula et al",
                                                                                                                                                                        "value": "Claudia Wong-Arambula et al"
                                                                                                                                                                      },
                                                                                                                                                                      "clade_membership": {
                                                                                                                                                                        "value": "20A"
                                                                                                                                                                      },
                                                                                                                                                                      "country": {
                                                                                                                                                                        "value": "North America"
                                                                                                                                                                      },
                                                                                                                                                                      "div": 14,
                                                                                                                                                                      "division": {
                                                                                                                                                                        "value": "North America"
                                                                                                                                                                      },
                                                                                                                                                                      "division_exposure": {
                                                                                                                                                                        "value": "North America"
                                                                                                                                                                      },
                                                                                                                                                                      "gisaid_epi_isl": {
                                                                                                                                                                        "value": "EPI_ISL_914880"
                                                                                                                                                                      },
                                                                                                                                                                      "host": {
                                                                                                                                                                        "value": "Human"
                                                                                                                                                                      },
                                                                                                                                                                      "custom_location": {
                                                                                                                                                                        "confidence": {
                                                                                                                                                                          "North America": 1.0
                                                                                                                                                                        },
                                                                                                                                                                        "entropy": -1.000088900581841e-12,
                                                                                                                                                                        "value": "North America"
                                                                                                                                                                      },
                                                                                                                                                                      "num_date": {
                                                                                                                                                                        "confidence": [
                                                                                                                                                                          2020.9521857923498,
                                                                                                                                                                          2020.9521857923498
                                                                                                                                                                        ],
                                                                                                                                                                        "value": 2020.9521857923498
                                                                                                                                                                      },
                                                                                                                                                                      "originating_lab": {
                                                                                                                                                                        "value": "Instituto de Diagnostico y Referencia Epidemiologicos INDRE_RNLSP"
                                                                                                                                                                      },
                                                                                                                                                                      "pangolin_lineage": {
                                                                                                                                                                        "value": "B.1"
                                                                                                                                                                      },
                                                                                                                                                                      "recency": {
                                                                                                                                                                        "value": "One month ago"
                                                                                                                                                                      },
                                                                                                                                                                      "region": {
                                                                                                                                                                        "value": "North America"
                                                                                                                                                                      },
                                                                                                                                                                      "region_exposure": {
                                                                                                                                                                        "value": "North America"
                                                                                                                                                                      },

                                                                                                                                                                      "subclade_membership": {
                                                                                                                                                                        "value": "20A"
                                                                                                                                                                      },
                                                                                                                                                                      "submitting_lab": {
                                                                                                                                                                        "value": "Instituto de Diagnostico y Referencia Epidemiologicos (INDRE)"
                                                                                                                                                                      },
                                                                                                                                                                      "url": "https://www.gisaid.org"
                                                                                                                                                                    }
                                                                                                                                                                  },
                                                                                                                                                                  {
                                                                                                                                                                    "branch_attrs": {
                                                                                                                                                                      "mutations": {}
                                                                                                                                                                    },
                                                                                                                                                                    "children": [
                                                                                                                                                                      {
                                                                                                                                                                        "branch_attrs": {
                                                                                                                                                                          "labels": {
                                                                                                                                                                            "aa": "ORF1b: D1465G; ORF7a: G42S"
                                                                                                                                                                          },
                                                                                                                                                                          "mutations": {
                                                                                                                                                                            "ORF1b": [
                                                                                                                                                                              "D1465G"
                                                                                                                                                                            ],
                                                                                                                                                                            "ORF7a": [
                                                                                                                                                                              "G42S"
                                                                                                                                                                            ],
                                                                                                                                                                            "nuc": [
                                                                                                                                                                              "C10537T",
                                                                                                                                                                              "A17861G",
                                                                                                                                                                              "G27517A"
                                                                                                                                                                            ]
                                                                                                                                                                          }
                                                                                                                                                                        },
                                                                                                                                                                        "name": "Mexico/CMX-INER-0221/2020",
                                                                                                                                                                        "node_attrs": {
                                                                                                                                                                          "author": {
                                                                                                                                                                            "author": "Celia Boukadida et al",
                                                                                                                                                                            "value": "Celia Boukadida et al"
                                                                                                                                                                          },
                                                                                                                                                                          "clade_membership": {
                                                                                                                                                                            "value": "20A"
                                                                                                                                                                          },
                                                                                                                                                                          "country": {
                                                                                                                                                                            "value": "North America"
                                                                                                                                                                          },
                                                                                                                                                                          "div": 9,
                                                                                                                                                                          "division": {
                                                                                                                                                                            "value": "North America"
                                                                                                                                                                          },
                                                                                                                                                                          "division_exposure": {
                                                                                                                                                                            "value": "North America"
                                                                                                                                                                          },
                                                                                                                                                                          "gisaid_epi_isl": {
                                                                                                                                                                            "value": "EPI_ISL_837813"
                                                                                                                                                                          },
                                                                                                                                                                          "host": {
                                                                                                                                                                            "value": "Human"
                                                                                                                                                                          },
                                                                                                                                                                          "custom_location": {
                                                                                                                                                                            "confidence": {
                                                                                                                                                                              "North America": 1.0
                                                                                                                                                                            },
                                                                                                                                                                            "entropy": -1.000088900581841e-12,
                                                                                                                                                                            "value": "North America"
                                                                                                                                                                          },
                                                                                                                                                                          "num_date": {
                                                                                                                                                                            "confidence": [
                                                                                                                                                                              2020.6734972677596,
                                                                                                                                                                              2020.6734972677596
                                                                                                                                                                            ],
                                                                                                                                                                            "value": 2020.6734972677596
                                                                                                                                                                          },
                                                                                                                                                                          "originating_lab": {
                                                                                                                                                                            "value": "Instituto Nacional de Enfermedades Respiratorias (INER)"
                                                                                                                                                                          },
                                                                                                                                                                          "pangolin_lineage": {
                                                                                                                                                                            "value": "B.1"
                                                                                                                                                                          },
                                                                                                                                                                          "recency": {
                                                                                                                                                                            "value": "Older"
                                                                                                                                                                          },
                                                                                                                                                                          "region": {
                                                                                                                                                                            "value": "North America"
                                                                                                                                                                          },
                                                                                                                                                                          "region_exposure": {
                                                                                                                                                                            "value": "North America"
                                                                                                                                                                          },

                                                                                                                                                                          "subclade_membership": {
                                                                                                                                                                            "value": "20A"
                                                                                                                                                                          },
                                                                                                                                                                          "submitting_lab": {
                                                                                                                                                                            "value": "Instituto Nacional de Enfermedades Respiratorias (INER)"
                                                                                                                                                                          },
                                                                                                                                                                          "url": "https://www.gisaid.org"
                                                                                                                                                                        }
                                                                                                                                                                      },
                                                                                                                                                                      {
                                                                                                                                                                        "branch_attrs": {
                                                                                                                                                                          "mutations": {}
                                                                                                                                                                        },
                                                                                                                                                                        "children": [
                                                                                                                                                                          {
                                                                                                                                                                            "branch_attrs": {
                                                                                                                                                                              "labels": {
                                                                                                                                                                                "aa": "S: V503F"
                                                                                                                                                                              },
                                                                                                                                                                              "mutations": {
                                                                                                                                                                                "S": [
                                                                                                                                                                                  "V503F"
                                                                                                                                                                                ],
                                                                                                                                                                                "nuc": [
                                                                                                                                                                                  "G23069T"
                                                                                                                                                                                ]
                                                                                                                                                                              }
                                                                                                                                                                            },
                                                                                                                                                                            "name": "Germany/BE-ChVir-W1635-6790/2020",
                                                                                                                                                                            "node_attrs": {
                                                                                                                                                                              "author": {
                                                                                                                                                                                "author": "Victor M Corman et al",
                                                                                                                                                                                "value": "Victor M Corman et al A"
                                                                                                                                                                              },
                                                                                                                                                                              "clade_membership": {
                                                                                                                                                                                "value": "20A"
                                                                                                                                                                              },
                                                                                                                                                                              "country": {
                                                                                                                                                                                "value": "Europe"
                                                                                                                                                                              },
                                                                                                                                                                              "div": 7,
                                                                                                                                                                              "division": {
                                                                                                                                                                                "value": "Europe"
                                                                                                                                                                              },
                                                                                                                                                                              "division_exposure": {
                                                                                                                                                                                "value": "Europe"
                                                                                                                                                                              },
                                                                                                                                                                              "gisaid_epi_isl": {
                                                                                                                                                                                "value": "EPI_ISL_753973"
                                                                                                                                                                              },
                                                                                                                                                                              "host": {
                                                                                                                                                                                "value": "Human"
                                                                                                                                                                              },
                                                                                                                                                                              "custom_location": {
                                                                                                                                                                                "confidence": {
                                                                                                                                                                                  "Europe": 1.0
                                                                                                                                                                                },
                                                                                                                                                                                "entropy": -1.000088900581841e-12,
                                                                                                                                                                                "value": "Europe"
                                                                                                                                                                              },
                                                                                                                                                                              "num_date": {
                                                                                                                                                                                "confidence": [
                                                                                                                                                                                  2020.594262295082,
                                                                                                                                                                                  2020.594262295082
                                                                                                                                                                                ],
                                                                                                                                                                                "value": 2020.594262295082
                                                                                                                                                                              },
                                                                                                                                                                              "originating_lab": {
                                                                                                                                                                                "value": "Charit\u00e9 Universit\u00e4tsmedizin Berlin, Institut f\u00fcr Virologie/Labor Berlin"
                                                                                                                                                                              },
                                                                                                                                                                              "pangolin_lineage": {
                                                                                                                                                                                "value": "B.1"
                                                                                                                                                                              },
                                                                                                                                                                              "recency": {
                                                                                                                                                                                "value": "Older"
                                                                                                                                                                              },
                                                                                                                                                                              "region": {
                                                                                                                                                                                "value": "Europe"
                                                                                                                                                                              },
                                                                                                                                                                              "region_exposure": {
                                                                                                                                                                                "value": "Europe"
                                                                                                                                                                              },
                                                                                                                                                                              "subclade_membership": {
                                                                                                                                                                                "value": "20A"
                                                                                                                                                                              },
                                                                                                                                                                              "submitting_lab": {
                                                                                                                                                                                "value": "Charit\u00e9 Universit\u00e4tsmedizin Berlin, Institut f\u00fcr Virologie"
                                                                                                                                                                              },
                                                                                                                                                                              "url": "https://www.gisaid.org"
                                                                                                                                                                            }
                                                                                                                                                                          },
                                                                                                                                                                          {
                                                                                                                                                                            "branch_attrs": {
                                                                                                                                                                              "mutations": {}
                                                                                                                                                                            },
                                                                                                                                                                            "children": [
                                                                                                                                                                              {
                                                                                                                                                                                "branch_attrs": {
                                                                                                                                                                                  "labels": {
                                                                                                                                                                                    "aa": "ORF1a: A2785V; ORF1b: T393I; ORF3a: S171L"
                                                                                                                                                                                  },
                                                                                                                                                                                  "mutations": {
                                                                                                                                                                                    "ORF1a": [
                                                                                                                                                                                      "A2785V"
                                                                                                                                                                                    ],
                                                                                                                                                                                    "ORF1b": [
                                                                                                                                                                                      "T393I"
                                                                                                                                                                                    ],
                                                                                                                                                                                    "ORF3a": [
                                                                                                                                                                                      "S171L"
                                                                                                                                                                                    ],
                                                                                                                                                                                    "nuc": [
                                                                                                                                                                                      "C8619T",
                                                                                                                                                                                      "C14645T",
                                                                                                                                                                                      "C25904T"
                                                                                                                                                                                    ]
                                                                                                                                                                                  }
                                                                                                                                                                                },
                                                                                                                                                                                "name": "USA/TX-DSHS-2063/2020",
                                                                                                                                                                                "node_attrs": {
                                                                                                                                                                                  "author": {
                                                                                                                                                                                    "author": "Rashmi Tuladhar et al",
                                                                                                                                                                                    "value": "Rashmi Tuladhar et al"
                                                                                                                                                                                  },
                                                                                                                                                                                  "clade_membership": {
                                                                                                                                                                                    "value": "20A"
                                                                                                                                                                                  },
                                                                                                                                                                                  "country": {
                                                                                                                                                                                    "value": "North America"
                                                                                                                                                                                  },
                                                                                                                                                                                  "div": 9,
                                                                                                                                                                                  "division": {
                                                                                                                                                                                    "value": "North America"
                                                                                                                                                                                  },
                                                                                                                                                                                  "division_exposure": {
                                                                                                                                                                                    "value": "North America"
                                                                                                                                                                                  },
                                                                                                                                                                                  "genbank_accession": {
                                                                                                                                                                                    "value": "MW436729.1"
                                                                                                                                                                                  },
                                                                                                                                                                                  "gisaid_epi_isl": {
                                                                                                                                                                                    "value": "EPI_ISL_766675"
                                                                                                                                                                                  },
                                                                                                                                                                                  "host": {
                                                                                                                                                                                    "value": "Human"
                                                                                                                                                                                  },
                                                                                                                                                                                  "custom_location": {
                                                                                                                                                                                    "confidence": {
                                                                                                                                                                                      "North America": 1.0
                                                                                                                                                                                    },
                                                                                                                                                                                    "entropy": -1.000088900581841e-12,
                                                                                                                                                                                    "value": "North America"
                                                                                                                                                                                  },
                                                                                                                                                                                  "num_date": {
                                                                                                                                                                                    "confidence": [
                                                                                                                                                                                      2020.9439890710382,
                                                                                                                                                                                      2020.9439890710382
                                                                                                                                                                                    ],
                                                                                                                                                                                    "value": 2020.9439890710382
                                                                                                                                                                                  },
                                                                                                                                                                                  "originating_lab": {
                                                                                                                                                                                    "value": "Texas Department of State Health Services"
                                                                                                                                                                                  },
                                                                                                                                                                                  "pangolin_lineage": {
                                                                                                                                                                                    "value": "B.1"
                                                                                                                                                                                  },
                                                                                                                                                                                  "recency": {
                                                                                                                                                                                    "value": "Older"
                                                                                                                                                                                  },
                                                                                                                                                                                  "region": {
                                                                                                                                                                                    "value": "North America"
                                                                                                                                                                                  },
                                                                                                                                                                                  "region_exposure": {
                                                                                                                                                                                    "value": "North America"
                                                                                                                                                                                  },
                                                                                                                                                                                  "subclade_membership": {
                                                                                                                                                                                    "value": "20A"
                                                                                                                                                                                  },
                                                                                                                                                                                  "submitting_lab": {
                                                                                                                                                                                    "value": "Texas Department of State Health Services"
                                                                                                                                                                                  },
                                                                                                                                                                                  "url": "https://www.gisaid.org"
                                                                                                                                                                                }
                                                                                                                                                                              },
                                                                                                                                                                              {
                                                                                                                                                                                "branch_attrs": {
                                                                                                                                                                                  "mutations": {}
                                                                                                                                                                                },
                                                                                                                                                                                "children": [
                                                                                                                                                                                  {
                                                                                                                                                                                    "branch_attrs": {
                                                                                                                                                                                      "labels": {
                                                                                                                                                                                        "aa": "S: S673T, A684S"
                                                                                                                                                                                      },
                                                                                                                                                                                      "mutations": {
                                                                                                                                                                                        "S": [
                                                                                                                                                                                          "S673T",
                                                                                                                                                                                          "A684S"
                                                                                                                                                                                        ],
                                                                                                                                                                                        "nuc": [
                                                                                                                                                                                          "G23580C",
                                                                                                                                                                                          "G23612T"
                                                                                                                                                                                        ]
                                                                                                                                                                                      }
                                                                                                                                                                                    },
                                                                                                                                                                                    "children": [
                                                                                                                                                                                      {
                                                                                                                                                                                        "branch_attrs": {
                                                                                                                                                                                          "labels": {
                                                                                                                                                                                            "aa": "N: L194S; ORF1a: R3993C"
                                                                                                                                                                                          },
                                                                                                                                                                                          "mutations": {
                                                                                                                                                                                            "N": [
                                                                                                                                                                                              "L194S"
                                                                                                                                                                                            ],
                                                                                                                                                                                            "ORF1a": [
                                                                                                                                                                                              "R3993C"
                                                                                                                                                                                            ],
                                                                                                                                                                                            "nuc": [
                                                                                                                                                                                              "C12242T",
                                                                                                                                                                                              "T28854C"
                                                                                                                                                                                            ]
                                                                                                                                                                                          }
                                                                                                                                                                                        },
                                                                                                                                                                                        "name": "Switzerland/BS-UHB-42540432/2020",
                                                                                                                                                                                        "node_attrs": {
                                                                                                                                                                                          "author": {
                                                                                                                                                                                            "author": "Tim Roloff et al",
                                                                                                                                                                                            "value": "Tim Roloff et al"
                                                                                                                                                                                          },
                                                                                                                                                                                          "clade_membership": {
                                                                                                                                                                                            "value": "20A"
                                                                                                                                                                                          },
                                                                                                                                                                                          "country": {
                                                                                                                                                                                            "value": "Europe"
                                                                                                                                                                                          },
                                                                                                                                                                                          "div": 10,
                                                                                                                                                                                          "division": {
                                                                                                                                                                                            "value": "Europe"
                                                                                                                                                                                          },
                                                                                                                                                                                          "division_exposure": {
                                                                                                                                                                                            "value": "Europe"
                                                                                                                                                                                          },
                                                                                                                                                                                          "gisaid_epi_isl": {
                                                                                                                                                                                            "value": "EPI_ISL_931346"
                                                                                                                                                                                          },
                                                                                                                                                                                          "host": {
                                                                                                                                                                                            "value": "Human"
                                                                                                                                                                                          },
                                                                                                                                                                                          "custom_location": {
                                                                                                                                                                                            "confidence": {
                                                                                                                                                                                              "Europe": 1.0
                                                                                                                                                                                            },
                                                                                                                                                                                            "entropy": -1.000088900581841e-12,
                                                                                                                                                                                            "value": "Europe"
                                                                                                                                                                                          },
                                                                                                                                                                                          "num_date": {
                                                                                                                                                                                            "confidence": [
                                                                                                                                                                                              2020.8756830601094,
                                                                                                                                                                                              2020.8756830601094
                                                                                                                                                                                            ],
                                                                                                                                                                                            "value": 2020.8756830601094
                                                                                                                                                                                          },
                                                                                                                                                                                          "originating_lab": {
                                                                                                                                                                                            "value": "University Hospital Basel, Clinical Virology"
                                                                                                                                                                                          },
                                                                                                                                                                                          "pangolin_lineage": {
                                                                                                                                                                                            "value": "B.1.98"
                                                                                                                                                                                          },
                                                                                                                                                                                          "recency": {
                                                                                                                                                                                            "value": "One month ago"
                                                                                                                                                                                          },
                                                                                                                                                                                          "region": {
                                                                                                                                                                                            "value": "Europe"
                                                                                                                                                                                          },
                                                                                                                                                                                          "region_exposure": {
                                                                                                                                                                                            "value": "Europe"
                                                                                                                                                                                          },

                                                                                                                                                                                          "subclade_membership": {
                                                                                                                                                                                            "value": "20A"
                                                                                                                                                                                          },
                                                                                                                                                                                          "submitting_lab": {
                                                                                                                                                                                            "value": "University Hospital Basel, Clinical Bacteriology"
                                                                                                                                                                                          },
                                                                                                                                                                                          "url": "https://www.gisaid.org"
                                                                                                                                                                                        }
                                                                                                                                                                                      },
                                                                                                                                                                                      {
                                                                                                                                                                                        "branch_attrs": {
                                                                                                                                                                                          "mutations": {
                                                                                                                                                                                            "nuc": [
                                                                                                                                                                                              "G29706T"
                                                                                                                                                                                            ]
                                                                                                                                                                                          }
                                                                                                                                                                                        },
                                                                                                                                                                                        "name": "Switzerland/BS-UHB-65266610/2020",
                                                                                                                                                                                        "node_attrs": {
                                                                                                                                                                                          "author": {
                                                                                                                                                                                            "author": "Tim Roloff et al",
                                                                                                                                                                                            "value": "Tim Roloff et al"
                                                                                                                                                                                          },
                                                                                                                                                                                          "clade_membership": {
                                                                                                                                                                                            "value": "20A"
                                                                                                                                                                                          },
                                                                                                                                                                                          "country": {
                                                                                                                                                                                            "value": "Europe"
                                                                                                                                                                                          },
                                                                                                                                                                                          "div": 9,
                                                                                                                                                                                          "division": {
                                                                                                                                                                                            "value": "Europe"
                                                                                                                                                                                          },
                                                                                                                                                                                          "division_exposure": {
                                                                                                                                                                                            "value": "Europe"
                                                                                                                                                                                          },
                                                                                                                                                                                          "gisaid_epi_isl": {
                                                                                                                                                                                            "value": "EPI_ISL_931373"
                                                                                                                                                                                          },
                                                                                                                                                                                          "host": {
                                                                                                                                                                                            "value": "Human"
                                                                                                                                                                                          },
                                                                                                                                                                                          "custom_location": {
                                                                                                                                                                                            "confidence": {
                                                                                                                                                                                              "Europe": 1.0
                                                                                                                                                                                            },
                                                                                                                                                                                            "entropy": -1.000088900581841e-12,
                                                                                                                                                                                            "value": "Europe"
                                                                                                                                                                                          },
                                                                                                                                                                                          "num_date": {
                                                                                                                                                                                            "confidence": [
                                                                                                                                                                                              2020.8756830601094,
                                                                                                                                                                                              2020.8756830601094
                                                                                                                                                                                            ],
                                                                                                                                                                                            "value": 2020.8756830601094
                                                                                                                                                                                          },
                                                                                                                                                                                          "originating_lab": {
                                                                                                                                                                                            "value": "University Hospital Basel, Clinical Virology"
                                                                                                                                                                                          },
                                                                                                                                                                                          "pangolin_lineage": {
                                                                                                                                                                                            "value": "B.1"
                                                                                                                                                                                          },
                                                                                                                                                                                          "recency": {
                                                                                                                                                                                            "value": "One month ago"
                                                                                                                                                                                          },
                                                                                                                                                                                          "region": {
                                                                                                                                                                                            "value": "Europe"
                                                                                                                                                                                          },
                                                                                                                                                                                          "region_exposure": {
                                                                                                                                                                                            "value": "Europe"
                                                                                                                                                                                          },

                                                                                                                                                                                          "subclade_membership": {
                                                                                                                                                                                            "value": "20A"
                                                                                                                                                                                          },
                                                                                                                                                                                          "submitting_lab": {
                                                                                                                                                                                            "value": "University Hospital Basel, Clinical Bacteriology"
                                                                                                                                                                                          },
                                                                                                                                                                                          "url": "https://www.gisaid.org"
                                                                                                                                                                                        }
                                                                                                                                                                                      }
                                                                                                                                                                                    ],
                                                                                                                                                                                    "name": "NODE_0000665",
                                                                                                                                                                                    "node_attrs": {
                                                                                                                                                                                      "clade_membership": {
                                                                                                                                                                                        "value": "20A"
                                                                                                                                                                                      },
                                                                                                                                                                                      "div": 8,
                                                                                                                                                                                      "custom_location": {
                                                                                                                                                                                        "confidence": {
                                                                                                                                                                                          "Asia": 0.008457153942977106,
                                                                                                                                                                                          "Europe": 0.9355024173675115,
                                                                                                                                                                                          "North America": 0.04628481208685548,
                                                                                                                                                                                          "South America": 0.00796631898809524
                                                                                                                                                                                        },
                                                                                                                                                                                        "entropy": 0.2953621979431654,
                                                                                                                                                                                        "value": "Europe"
                                                                                                                                                                                      },
                                                                                                                                                                                      "num_date": {
                                                                                                                                                                                        "confidence": [
                                                                                                                                                                                          2020.7190383350894,
                                                                                                                                                                                          2020.8561668708153
                                                                                                                                                                                        ],
                                                                                                                                                                                        "value": 2020.7986008910202
                                                                                                                                                                                      },
                                                                                                                                                                                      "subclade_membership": {
                                                                                                                                                                                        "value": "20A"
                                                                                                                                                                                      }
                                                                                                                                                                                    }
                                                                                                                                                                                  },
                                                                                                                                                                                  {
                                                                                                                                                                                    "branch_attrs": {
                                                                                                                                                                                      "mutations": {}
                                                                                                                                                                                    },
                                                                                                                                                                                    "children": [
                                                                                                                                                                                      {
                                                                                                                                                                                        "branch_attrs": {
                                                                                                                                                                                          "mutations": {}
                                                                                                                                                                                        },
                                                                                                                                                                                        "name": "HongKong/HKU-201216-218/2020",
                                                                                                                                                                                        "node_attrs": {
                                                                                                                                                                                          "author": {
                                                                                                                                                                                            "author": "Kelvin K.W. To et al",
                                                                                                                                                                                            "value": "Kelvin K.W. To et al"
                                                                                                                                                                                          },
                                                                                                                                                                                          "clade_membership": {
                                                                                                                                                                                            "value": "20A"
                                                                                                                                                                                          },
                                                                                                                                                                                          "country": {
                                                                                                                                                                                            "value": "Asia"
                                                                                                                                                                                          },
                                                                                                                                                                                          "div": 6,
                                                                                                                                                                                          "division": {
                                                                                                                                                                                            "value": "Asia"
                                                                                                                                                                                          },
                                                                                                                                                                                          "division_exposure": {
                                                                                                                                                                                            "value": "Asia"
                                                                                                                                                                                          },
                                                                                                                                                                                          "gisaid_epi_isl": {
                                                                                                                                                                                            "value": "EPI_ISL_1034439"
                                                                                                                                                                                          },
                                                                                                                                                                                          "host": {
                                                                                                                                                                                            "value": "Human"
                                                                                                                                                                                          },
                                                                                                                                                                                          "custom_location": {
                                                                                                                                                                                            "confidence": {
                                                                                                                                                                                              "Asia": 1.0
                                                                                                                                                                                            },
                                                                                                                                                                                            "entropy": -1.000088900581841e-12,
                                                                                                                                                                                            "value": "Asia"
                                                                                                                                                                                          },
                                                                                                                                                                                          "num_date": {
                                                                                                                                                                                            "confidence": [
                                                                                                                                                                                              2020.646174863388,
                                                                                                                                                                                              2020.646174863388
                                                                                                                                                                                            ],
                                                                                                                                                                                            "value": 2020.646174863388
                                                                                                                                                                                          },
                                                                                                                                                                                          "originating_lab": {
                                                                                                                                                                                            "value": "Department of Microbiology, The University of Hong Kong"
                                                                                                                                                                                          },
                                                                                                                                                                                          "pangolin_lineage": {
                                                                                                                                                                                            "value": "B.1"
                                                                                                                                                                                          },
                                                                                                                                                                                          "recency": {
                                                                                                                                                                                            "value": "One week ago"
                                                                                                                                                                                          },
                                                                                                                                                                                          "region": {
                                                                                                                                                                                            "value": "Asia"
                                                                                                                                                                                          },
                                                                                                                                                                                          "region_exposure": {
                                                                                                                                                                                            "value": "Asia"
                                                                                                                                                                                          },
                                                                                                                                                                                          "subclade_membership": {
                                                                                                                                                                                            "value": "20A"
                                                                                                                                                                                          },
                                                                                                                                                                                          "submitting_lab": {
                                                                                                                                                                                            "value": "Department of Microbiology, The University of Hong Kong"
                                                                                                                                                                                          },
                                                                                                                                                                                          "url": "https://www.gisaid.org"
                                                                                                                                                                                        }
                                                                                                                                                                                      },
                                                                                                                                                                                      {
                                                                                                                                                                                        "branch_attrs": {
                                                                                                                                                                                          "labels": {
                                                                                                                                                                                            "aa": "ORF1a: K722R"
                                                                                                                                                                                          },
                                                                                                                                                                                          "mutations": {
                                                                                                                                                                                            "ORF1a": [
                                                                                                                                                                                              "K722R"
                                                                                                                                                                                            ],
                                                                                                                                                                                            "nuc": [
                                                                                                                                                                                              "A2430G",
                                                                                                                                                                                              "G9802T"
                                                                                                                                                                                            ]
                                                                                                                                                                                          }
                                                                                                                                                                                        },
                                                                                                                                                                                        "children": [
                                                                                                                                                                                          {
                                                                                                                                                                                            "branch_attrs": {
                                                                                                                                                                                              "mutations": {}
                                                                                                                                                                                            },
                                                                                                                                                                                            "name": "Canada/BC-BCCDC-8879/2020",
                                                                                                                                                                                            "node_attrs": {
                                                                                                                                                                                              "author": {
                                                                                                                                                                                                "author": "Prystajecky Natalie et al",
                                                                                                                                                                                                "value": "Prystajecky Natalie et al"
                                                                                                                                                                                              },
                                                                                                                                                                                              "clade_membership": {
                                                                                                                                                                                                "value": "20A"
                                                                                                                                                                                              },
                                                                                                                                                                                              "country": {
                                                                                                                                                                                                "value": "North America"
                                                                                                                                                                                              },
                                                                                                                                                                                              "div": 8,
                                                                                                                                                                                              "division": {
                                                                                                                                                                                                "value": "North America"
                                                                                                                                                                                              },
                                                                                                                                                                                              "division_exposure": {
                                                                                                                                                                                                "value": "North America"
                                                                                                                                                                                              },
                                                                                                                                                                                              "gisaid_epi_isl": {
                                                                                                                                                                                                "value": "EPI_ISL_976243"
                                                                                                                                                                                              },
                                                                                                                                                                                              "host": {
                                                                                                                                                                                                "value": "Human"
                                                                                                                                                                                              },
                                                                                                                                                                                              "custom_location": {
                                                                                                                                                                                                "confidence": {
                                                                                                                                                                                                  "North America": 1.0
                                                                                                                                                                                                },
                                                                                                                                                                                                "entropy": -1.000088900581841e-12,
                                                                                                                                                                                                "value": "North America"
                                                                                                                                                                                              },
                                                                                                                                                                                              "num_date": {
                                                                                                                                                                                                "confidence": [
                                                                                                                                                                                                  2020.9357923497269,
                                                                                                                                                                                                  2020.9357923497269
                                                                                                                                                                                                ],
                                                                                                                                                                                                "value": 2020.9357923497269
                                                                                                                                                                                              },
                                                                                                                                                                                              "originating_lab": {
                                                                                                                                                                                                "value": "BCCDC Public Health Laboratory"
                                                                                                                                                                                              },
                                                                                                                                                                                              "pangolin_lineage": {
                                                                                                                                                                                                "value": "B.1"
                                                                                                                                                                                              },
                                                                                                                                                                                              "recency": {
                                                                                                                                                                                                "value": "One month ago"
                                                                                                                                                                                              },
                                                                                                                                                                                              "region": {
                                                                                                                                                                                                "value": "North America"
                                                                                                                                                                                              },
                                                                                                                                                                                              "region_exposure": {
                                                                                                                                                                                                "value": "North America"
                                                                                                                                                                                              },
                                                                                                                                                                                              "subclade_membership": {
                                                                                                                                                                                                "value": "20A"
                                                                                                                                                                                              },
                                                                                                                                                                                              "submitting_lab": {
                                                                                                                                                                                                "value": "BCCDC Public Health Laboratory"
                                                                                                                                                                                              },
                                                                                                                                                                                              "url": "https://www.gisaid.org"
                                                                                                                                                                                            }
                                                                                                                                                                                          },
                                                                                                                                                                                          {
                                                                                                                                                                                            "branch_attrs": {
                                                                                                                                                                                              "mutations": {}
                                                                                                                                                                                            },
                                                                                                                                                                                            "children": [
                                                                                                                                                                                              {
                                                                                                                                                                                                "branch_attrs": {
                                                                                                                                                                                                  "mutations": {}
                                                                                                                                                                                                },
                                                                                                                                                                                                "name": "Canada/BC-BCCDC-10059/2020",
                                                                                                                                                                                                "node_attrs": {
                                                                                                                                                                                                  "author": {
                                                                                                                                                                                                    "author": "Prystajecky Natalie et al",
                                                                                                                                                                                                    "value": "Prystajecky Natalie et al"
                                                                                                                                                                                                  },
                                                                                                                                                                                                  "clade_membership": {
                                                                                                                                                                                                    "value": "20A"
                                                                                                                                                                                                  },
                                                                                                                                                                                                  "country": {
                                                                                                                                                                                                    "value": "North America"
                                                                                                                                                                                                  },
                                                                                                                                                                                                  "div": 8,
                                                                                                                                                                                                  "division": {
                                                                                                                                                                                                    "value": "North America"
                                                                                                                                                                                                  },
                                                                                                                                                                                                  "division_exposure": {
                                                                                                                                                                                                    "value": "North America"
                                                                                                                                                                                                  },
                                                                                                                                                                                                  "gisaid_epi_isl": {
                                                                                                                                                                                                    "value": "EPI_ISL_976553"
                                                                                                                                                                                                  },
                                                                                                                                                                                                  "host": {
                                                                                                                                                                                                    "value": "Human"
                                                                                                                                                                                                  },
                                                                                                                                                                                                  "custom_location": {
                                                                                                                                                                                                    "confidence": {
                                                                                                                                                                                                      "North America": 1.0
                                                                                                                                                                                                    },
                                                                                                                                                                                                    "entropy": -1.000088900581841e-12,
                                                                                                                                                                                                    "value": "North America"
                                                                                                                                                                                                  },
                                                                                                                                                                                                  "num_date": {
                                                                                                                                                                                                    "confidence": [
                                                                                                                                                                                                      2020.9603825136612,
                                                                                                                                                                                                      2020.9603825136612
                                                                                                                                                                                                    ],
                                                                                                                                                                                                    "value": 2020.9603825136612
                                                                                                                                                                                                  },
                                                                                                                                                                                                  "originating_lab": {
                                                                                                                                                                                                    "value": "BCCDC Public Health Laboratory"
                                                                                                                                                                                                  },
                                                                                                                                                                                                  "pangolin_lineage": {
                                                                                                                                                                                                    "value": "B.1"
                                                                                                                                                                                                  },
                                                                                                                                                                                                  "recency": {
                                                                                                                                                                                                    "value": "One month ago"
                                                                                                                                                                                                  },
                                                                                                                                                                                                  "region": {
                                                                                                                                                                                                    "value": "North America"
                                                                                                                                                                                                  },
                                                                                                                                                                                                  "region_exposure": {
                                                                                                                                                                                                    "value": "North America"
                                                                                                                                                                                                  },
                                                                                                                                                                                                  "subclade_membership": {
                                                                                                                                                                                                    "value": "20A"
                                                                                                                                                                                                  },
                                                                                                                                                                                                  "submitting_lab": {
                                                                                                                                                                                                    "value": "BCCDC Public Health Laboratory"
                                                                                                                                                                                                  },
                                                                                                                                                                                                  "url": "https://www.gisaid.org"
                                                                                                                                                                                                }
                                                                                                                                                                                              },
                                                                                                                                                                                              {
                                                                                                                                                                                                "branch_attrs": {
                                                                                                                                                                                                  "mutations": {}
                                                                                                                                                                                                },
                                                                                                                                                                                                "name": "Canada/BC-BCCDC-9229/2020",
                                                                                                                                                                                                "node_attrs": {
                                                                                                                                                                                                  "author": {
                                                                                                                                                                                                    "author": "Prystajecky Natalie et al",
                                                                                                                                                                                                    "value": "Prystajecky Natalie et al"
                                                                                                                                                                                                  },
                                                                                                                                                                                                  "clade_membership": {
                                                                                                                                                                                                    "value": "20A"
                                                                                                                                                                                                  },
                                                                                                                                                                                                  "country": {
                                                                                                                                                                                                    "value": "North America"
                                                                                                                                                                                                  },
                                                                                                                                                                                                  "div": 8,
                                                                                                                                                                                                  "division": {
                                                                                                                                                                                                    "value": "North America"
                                                                                                                                                                                                  },
                                                                                                                                                                                                  "division_exposure": {
                                                                                                                                                                                                    "value": "North America"
                                                                                                                                                                                                  },
                                                                                                                                                                                                  "gisaid_epi_isl": {
                                                                                                                                                                                                    "value": "EPI_ISL_976439"
                                                                                                                                                                                                  },
                                                                                                                                                                                                  "host": {
                                                                                                                                                                                                    "value": "Human"
                                                                                                                                                                                                  },
                                                                                                                                                                                                  "custom_location": {
                                                                                                                                                                                                    "confidence": {
                                                                                                                                                                                                      "North America": 1.0
                                                                                                                                                                                                    },
                                                                                                                                                                                                    "entropy": -1.000088900581841e-12,
                                                                                                                                                                                                    "value": "North America"
                                                                                                                                                                                                  },
                                                                                                                                                                                                  "num_date": {
                                                                                                                                                                                                    "confidence": [
                                                                                                                                                                                                      2020.9521857923498,
                                                                                                                                                                                                      2020.9521857923498
                                                                                                                                                                                                    ],
                                                                                                                                                                                                    "value": 2020.9521857923498
                                                                                                                                                                                                  },
                                                                                                                                                                                                  "originating_lab": {
                                                                                                                                                                                                    "value": "BCCDC Public Health Laboratory"
                                                                                                                                                                                                  },
                                                                                                                                                                                                  "recency": {
                                                                                                                                                                                                    "value": "One month ago"
                                                                                                                                                                                                  },
                                                                                                                                                                                                  "region": {
                                                                                                                                                                                                    "value": "North America"
                                                                                                                                                                                                  },
                                                                                                                                                                                                  "region_exposure": {
                                                                                                                                                                                                    "value": "North America"
                                                                                                                                                                                                  },
                                                                                                                                                                                                  "subclade_membership": {
                                                                                                                                                                                                    "value": "20A"
                                                                                                                                                                                                  },
                                                                                                                                                                                                  "submitting_lab": {
                                                                                                                                                                                                    "value": "BCCDC Public Health Laboratory"
                                                                                                                                                                                                  },
                                                                                                                                                                                                  "url": "https://www.gisaid.org"
                                                                                                                                                                                                }
                                                                                                                                                                                              }
                                                                                                                                                                                            ],
                                                                                                                                                                                            "name": "NODE_0000824",
                                                                                                                                                                                            "node_attrs": {
                                                                                                                                                                                              "clade_membership": {
                                                                                                                                                                                                "value": "20A"
                                                                                                                                                                                              },
                                                                                                                                                                                              "div": 8,
                                                                                                                                                                                              "custom_location": {
                                                                                                                                                                                                "confidence": {
                                                                                                                                                                                                  "North America": 0.9989929876311475
                                                                                                                                                                                                },
                                                                                                                                                                                                "entropy": 0.00863904194462125,
                                                                                                                                                                                                "value": "North America"
                                                                                                                                                                                              },
                                                                                                                                                                                              "num_date": {
                                                                                                                                                                                                "confidence": [
                                                                                                                                                                                                  2020.9177449029658,
                                                                                                                                                                                                  2020.9521857923498
                                                                                                                                                                                                ],
                                                                                                                                                                                                "value": 2020.9521857923498
                                                                                                                                                                                              },
                                                                                                                                                                                              "subclade_membership": {
                                                                                                                                                                                                "value": "20A"
                                                                                                                                                                                              }
                                                                                                                                                                                            }
                                                                                                                                                                                          }
                                                                                                                                                                                        ],
                                                                                                                                                                                        "name": "NODE_0000686",
                                                                                                                                                                                        "node_attrs": {
                                                                                                                                                                                          "clade_membership": {
                                                                                                                                                                                            "value": "20A"
                                                                                                                                                                                          },
                                                                                                                                                                                          "div": 8,
                                                                                                                                                                                          "custom_location": {
                                                                                                                                                                                            "confidence": {
                                                                                                                                                                                              "Asia": 0.001955826541438131,
                                                                                                                                                                                              "Europe": 0.013315894021685417,
                                                                                                                                                                                              "North America": 0.9825346798119423,
                                                                                                                                                                                              "South America": 0.0020388463346908024
                                                                                                                                                                                            },
                                                                                                                                                                                            "entropy": 0.10106788100907817,
                                                                                                                                                                                            "value": "North America"
                                                                                                                                                                                          },
                                                                                                                                                                                          "num_date": {
                                                                                                                                                                                            "confidence": [
                                                                                                                                                                                              2020.8607298117583,
                                                                                                                                                                                              2020.9357923497269
                                                                                                                                                                                            ],
                                                                                                                                                                                            "value": 2020.935668672313
                                                                                                                                                                                          },
                                                                                                                                                                                          "subclade_membership": {
                                                                                                                                                                                            "value": "20A"
                                                                                                                                                                                          }
                                                                                                                                                                                        }
                                                                                                                                                                                      }
                                                                                                                                                                                    ],
                                                                                                                                                                                    "name": "NODE_0000820",
                                                                                                                                                                                    "node_attrs": {
                                                                                                                                                                                      "clade_membership": {
                                                                                                                                                                                        "value": "20A"
                                                                                                                                                                                      },
                                                                                                                                                                                      "div": 6,
                                                                                                                                                                                      "custom_location": {
                                                                                                                                                                                        "confidence": {
                                                                                                                                                                                          "Asia": 0.11783926575872217,
                                                                                                                                                                                          "Europe": 0.2384430755966597,
                                                                                                                                                                                          "North America": 0.6213369095536184,
                                                                                                                                                                                          "South America": 0.019830496662640404
                                                                                                                                                                                        },
                                                                                                                                                                                        "entropy": 0.983431132436001,
                                                                                                                                                                                        "value": "North America"
                                                                                                                                                                                      },
                                                                                                                                                                                      "num_date": {
                                                                                                                                                                                        "confidence": [
                                                                                                                                                                                          2020.612385540858,
                                                                                                                                                                                          2020.646174863388
                                                                                                                                                                                        ],
                                                                                                                                                                                        "value": 2020.646174863388
                                                                                                                                                                                      },
                                                                                                                                                                                      "subclade_membership": {
                                                                                                                                                                                        "value": "20A"
                                                                                                                                                                                      }
                                                                                                                                                                                    }
                                                                                                                                                                                  }
                                                                                                                                                                                ],
                                                                                                                                                                                "name": "NODE_0000817",
                                                                                                                                                                                "node_attrs": {
                                                                                                                                                                                  "clade_membership": {
                                                                                                                                                                                    "value": "20A"
                                                                                                                                                                                  },
                                                                                                                                                                                  "div": 6,
                                                                                                                                                                                  "custom_location": {
                                                                                                                                                                                    "confidence": {
                                                                                                                                                                                      "Asia": 0.030195690526280045,
                                                                                                                                                                                      "Europe": 0.3472592729803794,
                                                                                                                                                                                      "North America": 0.6066717553631957,
                                                                                                                                                                                      "South America": 0.014101932656940262
                                                                                                                                                                                    },
                                                                                                                                                                                    "entropy": 0.8480565576158829,
                                                                                                                                                                                    "value": "North America"
                                                                                                                                                                                  },
                                                                                                                                                                                  "num_date": {
                                                                                                                                                                                    "confidence": [
                                                                                                                                                                                      2020.5623630989826,
                                                                                                                                                                                      2020.6436036739872
                                                                                                                                                                                    ],
                                                                                                                                                                                    "value": 2020.6178917799787
                                                                                                                                                                                  },
                                                                                                                                                                                  "subclade_membership": {
                                                                                                                                                                                    "value": "20A"
                                                                                                                                                                                  }
                                                                                                                                                                                }
                                                                                                                                                                              }
                                                                                                                                                                            ],
                                                                                                                                                                            "name": "NODE_0000815",
                                                                                                                                                                            "node_attrs": {
                                                                                                                                                                              "clade_membership": {
                                                                                                                                                                                "value": "20A"
                                                                                                                                                                              },
                                                                                                                                                                              "div": 6,
                                                                                                                                                                              "custom_location": {
                                                                                                                                                                                "confidence": {
                                                                                                                                                                                  "Asia": 0.003955471088790873,
                                                                                                                                                                                  "Europe": 0.13454413417443054,
                                                                                                                                                                                  "North America": 0.855601269236978,
                                                                                                                                                                                  "South America": 0.005289377880347513
                                                                                                                                                                                },
                                                                                                                                                                                "entropy": 0.4576265981711739,
                                                                                                                                                                                "value": "North America"
                                                                                                                                                                              },
                                                                                                                                                                              "num_date": {
                                                                                                                                                                                "confidence": [
                                                                                                                                                                                  2020.5579114697614,
                                                                                                                                                                                  2020.6405608171442
                                                                                                                                                                                ],
                                                                                                                                                                                "value": 2020.5911475882983
                                                                                                                                                                              },
                                                                                                                                                                              "subclade_membership": {
                                                                                                                                                                                "value": "20A"
                                                                                                                                                                              }
                                                                                                                                                                            }
                                                                                                                                                                          }
                                                                                                                                                                        ],
                                                                                                                                                                        "name": "NODE_0000814",
                                                                                                                                                                        "node_attrs": {
                                                                                                                                                                          "clade_membership": {
                                                                                                                                                                            "value": "20A"
                                                                                                                                                                          },
                                                                                                                                                                          "div": 6,
                                                                                                                                                                          "custom_location": {
                                                                                                                                                                            "confidence": {
                                                                                                                                                                              "Asia": 0.002090889548383619,
                                                                                                                                                                              "Europe": 0.16571949931277782,
                                                                                                                                                                              "North America": 0.8260340441608468,
                                                                                                                                                                              "South America": 0.0055041485506738255
                                                                                                                                                                            },
                                                                                                                                                                            "entropy": 0.5022841666405106,
                                                                                                                                                                            "value": "North America"
                                                                                                                                                                          },
                                                                                                                                                                          "num_date": {
                                                                                                                                                                            "confidence": [
                                                                                                                                                                              2020.5321390443062,
                                                                                                                                                                              2020.594262295082
                                                                                                                                                                            ],
                                                                                                                                                                            "value": 2020.5747597047043
                                                                                                                                                                          },
                                                                                                                                                                          "subclade_membership": {
                                                                                                                                                                            "value": "20A"
                                                                                                                                                                          }
                                                                                                                                                                        }
                                                                                                                                                                      }
                                                                                                                                                                    ],
                                                                                                                                                                    "name": "NODE_0000811",
                                                                                                                                                                    "node_attrs": {
                                                                                                                                                                      "clade_membership": {
                                                                                                                                                                        "value": "20A"
                                                                                                                                                                      },
                                                                                                                                                                      "div": 6,
                                                                                                                                                                      "custom_location": {
                                                                                                                                                                        "confidence": {
                                                                                                                                                                          "Europe": 0.007722976403986011,
                                                                                                                                                                          "North America": 0.9913710035502925
                                                                                                                                                                        },
                                                                                                                                                                        "entropy": 0.05309910100927986,
                                                                                                                                                                        "value": "North America"
                                                                                                                                                                      },
                                                                                                                                                                      "num_date": {
                                                                                                                                                                        "confidence": [
                                                                                                                                                                          2020.404662009255,
                                                                                                                                                                          2020.591117228701
                                                                                                                                                                        ],
                                                                                                                                                                        "value": 2020.5613422216804
                                                                                                                                                                      },
                                                                                                                                                                      "subclade_membership": {
                                                                                                                                                                        "value": "20A"
                                                                                                                                                                      }
                                                                                                                                                                    }
                                                                                                                                                                  }
                                                                                                                                                                ],
                                                                                                                                                                "name": "NODE_0000810",
                                                                                                                                                                "node_attrs": {
                                                                                                                                                                  "clade_membership": {
                                                                                                                                                                    "value": "20A"
                                                                                                                                                                  },
                                                                                                                                                                  "div": 6,
                                                                                                                                                                  "custom_location": {
                                                                                                                                                                    "confidence": {
                                                                                                                                                                      "North America": 0.9991135564208454
                                                                                                                                                                    },
                                                                                                                                                                    "entropy": 0.007613698533845441,
                                                                                                                                                                    "value": "North America"
                                                                                                                                                                  },
                                                                                                                                                                  "num_date": {
                                                                                                                                                                    "confidence": [
                                                                                                                                                                      2020.4001738268446,
                                                                                                                                                                      2020.5833773079262
                                                                                                                                                                    ],
                                                                                                                                                                    "value": 2020.5405460828156
                                                                                                                                                                  },
                                                                                                                                                                  "subclade_membership": {
                                                                                                                                                                    "value": "20A"
                                                                                                                                                                  }
                                                                                                                                                                }
                                                                                                                                                              }
                                                                                                                                                            ],
                                                                                                                                                            "name": "NODE_0000809",
                                                                                                                                                            "node_attrs": {
                                                                                                                                                              "clade_membership": {
                                                                                                                                                                "value": "20A"
                                                                                                                                                              },
                                                                                                                                                              "div": 6,
                                                                                                                                                              "custom_location": {
                                                                                                                                                                "confidence": {
                                                                                                                                                                  "Europe": 0.0019389579243121711,
                                                                                                                                                                  "North America": 0.997599726721418
                                                                                                                                                                },
                                                                                                                                                                "entropy": 0.018374373555725985,
                                                                                                                                                                "value": "North America"
                                                                                                                                                              },
                                                                                                                                                              "num_date": {
                                                                                                                                                                "confidence": [
                                                                                                                                                                  2020.4008121940044,
                                                                                                                                                                  2020.5814395993941
                                                                                                                                                                ],
                                                                                                                                                                "value": 2020.493703253083
                                                                                                                                                              },
                                                                                                                                                              "subclade_membership": {
                                                                                                                                                                "value": "20A"
                                                                                                                                                              }
                                                                                                                                                            }
                                                                                                                                                          }
                                                                                                                                                        ],
                                                                                                                                                        "name": "NODE_0000805",
                                                                                                                                                        "node_attrs": {
                                                                                                                                                          "clade_membership": {
                                                                                                                                                            "value": "20A"
                                                                                                                                                          },
                                                                                                                                                          "div": 6,
                                                                                                                                                          "custom_location": {
                                                                                                                                                            "confidence": {
                                                                                                                                                              "Asia": 0.004398005777043191,
                                                                                                                                                              "Europe": 0.033823130822978144,
                                                                                                                                                              "North America": 0.9571638240823555,
                                                                                                                                                              "South America": 0.004256834471587577
                                                                                                                                                            },
                                                                                                                                                            "entropy": 0.2065354638378723,
                                                                                                                                                            "value": "North America"
                                                                                                                                                          },
                                                                                                                                                          "num_date": {
                                                                                                                                                            "confidence": [
                                                                                                                                                              2020.4031829314563,
                                                                                                                                                              2020.5731005538012
                                                                                                                                                            ],
                                                                                                                                                            "value": 2020.4430652702367
                                                                                                                                                          },
                                                                                                                                                          "subclade_membership": {
                                                                                                                                                            "value": "20A"
                                                                                                                                                          }
                                                                                                                                                        }
                                                                                                                                                      }
                                                                                                                                                    ],
                                                                                                                                                    "name": "NODE_0000804",
                                                                                                                                                    "node_attrs": {
                                                                                                                                                      "clade_membership": {
                                                                                                                                                        "value": "20A"
                                                                                                                                                      },
                                                                                                                                                      "div": 6,
                                                                                                                                                      "custom_location": {
                                                                                                                                                        "confidence": {
                                                                                                                                                          "Asia": 0.2512932500940341,
                                                                                                                                                          "Europe": 0.6006125602902624,
                                                                                                                                                          "North America": 0.11282271787934128,
                                                                                                                                                          "South America": 0.03001223068788596
                                                                                                                                                        },
                                                                                                                                                        "entropy": 1.0342032883982095,
                                                                                                                                                        "value": "Europe"
                                                                                                                                                      },
                                                                                                                                                      "num_date": {
                                                                                                                                                        "confidence": [
                                                                                                                                                          2020.3775226340413,
                                                                                                                                                          2020.43841928522
                                                                                                                                                        ],
                                                                                                                                                        "value": 2020.4242476918034
                                                                                                                                                      },
                                                                                                                                                      "subclade_membership": {
                                                                                                                                                        "value": "20A"
                                                                                                                                                      }
                                                                                                                                                    }
                                                                                                                                                  }
                                                                                                                                                ],
                                                                                                                                                "name": "NODE_0000803",
                                                                                                                                                "node_attrs": {
                                                                                                                                                  "clade_membership": {
                                                                                                                                                    "value": "20A"
                                                                                                                                                  },
                                                                                                                                                  "div": 6,
                                                                                                                                                  "custom_location": {
                                                                                                                                                    "confidence": {
                                                                                                                                                      "Asia": 0.045106057674936834,
                                                                                                                                                      "Europe": 0.9333347447766929,
                                                                                                                                                      "North America": 0.010292493768954684,
                                                                                                                                                      "South America": 0.00910461064813881
                                                                                                                                                    },
                                                                                                                                                    "entropy": 0.3079449784106947,
                                                                                                                                                    "value": "Europe"
                                                                                                                                                  },
                                                                                                                                                  "num_date": {
                                                                                                                                                    "confidence": [
                                                                                                                                                      2020.3504277280692,
                                                                                                                                                      2020.4266428449107
                                                                                                                                                    ],
                                                                                                                                                    "value": 2020.4166276311926
                                                                                                                                                  },
                                                                                                                                                  "subclade_membership": {
                                                                                                                                                    "value": "20A"
                                                                                                                                                  }
                                                                                                                                                }
                                                                                                                                              }
                                                                                                                                            ],
                                                                                                                                            "name": "NODE_0000793",
                                                                                                                                            "node_attrs": {
                                                                                                                                              "clade_membership": {
                                                                                                                                                "value": "20A"
                                                                                                                                              },
                                                                                                                                              "div": 6,
                                                                                                                                              "custom_location": {
                                                                                                                                                "confidence": {
                                                                                                                                                  "Asia": 0.01188660407424265,
                                                                                                                                                  "Europe": 0.9784849234920822,
                                                                                                                                                  "North America": 0.0018399992097046928,
                                                                                                                                                  "South America": 0.006401810629175111
                                                                                                                                                },
                                                                                                                                                "entropy": 0.12740372313481363,
                                                                                                                                                "value": "Europe"
                                                                                                                                              },
                                                                                                                                              "num_date": {
                                                                                                                                                "confidence": [
                                                                                                                                                  2020.281063376249,
                                                                                                                                                  2020.4233947694845
                                                                                                                                                ],
                                                                                                                                                "value": 2020.408274751982
                                                                                                                                              },
                                                                                                                                              "subclade_membership": {
                                                                                                                                                "value": "20A"
                                                                                                                                              }
                                                                                                                                            }
                                                                                                                                          },
                                                                                                                                          {
                                                                                                                                            "branch_attrs": {
                                                                                                                                              "mutations": {
                                                                                                                                                "nuc": [
                                                                                                                                                  "C18486T",
                                                                                                                                                  "T22162C"
                                                                                                                                                ]
                                                                                                                                              }
                                                                                                                                            },
                                                                                                                                            "children": [
                                                                                                                                              {
                                                                                                                                                "branch_attrs": {
                                                                                                                                                  "labels": {
                                                                                                                                                    "aa": "ORF1a: K1343N"
                                                                                                                                                  },
                                                                                                                                                  "mutations": {
                                                                                                                                                    "ORF1a": [
                                                                                                                                                      "K1343N"
                                                                                                                                                    ],
                                                                                                                                                    "nuc": [
                                                                                                                                                      "G1738T",
                                                                                                                                                      "G4294T",
                                                                                                                                                      "C23191T"
                                                                                                                                                    ]
                                                                                                                                                  }
                                                                                                                                                },
                                                                                                                                                "name": "Serbia/NoviSad-281762307/2020",
                                                                                                                                                "node_attrs": {
                                                                                                                                                  "author": {
                                                                                                                                                    "author": "Vidanovic et al",
                                                                                                                                                    "value": "Vidanovic et al"
                                                                                                                                                  },
                                                                                                                                                  "clade_membership": {
                                                                                                                                                    "value": "20A"
                                                                                                                                                  },
                                                                                                                                                  "country": {
                                                                                                                                                    "value": "Europe"
                                                                                                                                                  },
                                                                                                                                                  "div": 11,
                                                                                                                                                  "division": {
                                                                                                                                                    "value": "Europe"
                                                                                                                                                  },
                                                                                                                                                  "division_exposure": {
                                                                                                                                                    "value": "Europe"
                                                                                                                                                  },
                                                                                                                                                  "gisaid_epi_isl": {
                                                                                                                                                    "value": "EPI_ISL_661190"
                                                                                                                                                  },
                                                                                                                                                  "host": {
                                                                                                                                                    "value": "Human"
                                                                                                                                                  },
                                                                                                                                                  "custom_location": {
                                                                                                                                                    "confidence": {
                                                                                                                                                      "Europe": 1.0
                                                                                                                                                    },
                                                                                                                                                    "entropy": -1.000088900581841e-12,
                                                                                                                                                    "value": "Europe"
                                                                                                                                                  },
                                                                                                                                                  "num_date": {
                                                                                                                                                    "confidence": [
                                                                                                                                                      2020.5560109289618,
                                                                                                                                                      2020.5560109289618
                                                                                                                                                    ],
                                                                                                                                                    "value": 2020.5560109289618
                                                                                                                                                  },
                                                                                                                                                  "originating_lab": {
                                                                                                                                                    "value": "Scientific Veterinary Institute Novi Sad"
                                                                                                                                                  },
                                                                                                                                                  "pangolin_lineage": {
                                                                                                                                                    "value": "B.1.240"
                                                                                                                                                  },
                                                                                                                                                  "recency": {
                                                                                                                                                    "value": "Older"
                                                                                                                                                  },
                                                                                                                                                  "region": {
                                                                                                                                                    "value": "Europe"
                                                                                                                                                  },
                                                                                                                                                  "region_exposure": {
                                                                                                                                                    "value": "Europe"
                                                                                                                                                  },
                                                                                                                                                  "subclade_membership": {
                                                                                                                                                    "value": "20A"
                                                                                                                                                  },
                                                                                                                                                  "submitting_lab": {
                                                                                                                                                    "value": "Veterinary Specialized Institute \"Kraljevo\", Serbia"
                                                                                                                                                  },
                                                                                                                                                  "url": "https://www.gisaid.org"
                                                                                                                                                }
                                                                                                                                              },
                                                                                                                                              {
                                                                                                                                                "branch_attrs": {
                                                                                                                                                  "mutations": {}
                                                                                                                                                },
                                                                                                                                                "children": [
                                                                                                                                                  {
                                                                                                                                                    "branch_attrs": {
                                                                                                                                                      "labels": {
                                                                                                                                                        "aa": "ORF1b: P918Q, H1550Y; S: L5F"
                                                                                                                                                      },
                                                                                                                                                      "mutations": {
                                                                                                                                                        "ORF1b": [
                                                                                                                                                          "P918Q",
                                                                                                                                                          "H1550Y"
                                                                                                                                                        ],
                                                                                                                                                        "S": [
                                                                                                                                                          "L5F"
                                                                                                                                                        ],
                                                                                                                                                        "nuc": [
                                                                                                                                                          "A9058G",
                                                                                                                                                          "C16220A",
                                                                                                                                                          "C18115T",
                                                                                                                                                          "C18171T",
                                                                                                                                                          "C21575T"
                                                                                                                                                        ]
                                                                                                                                                      }
                                                                                                                                                    },
                                                                                                                                                    "name": "Canada/BC-BCCDC-6745/2020",
                                                                                                                                                    "node_attrs": {
                                                                                                                                                      "author": {
                                                                                                                                                        "author": "Prystajecky Natalie et al",
                                                                                                                                                        "value": "Prystajecky Natalie et al"
                                                                                                                                                      },
                                                                                                                                                      "clade_membership": {
                                                                                                                                                        "value": "20A"
                                                                                                                                                      },
                                                                                                                                                      "country": {
                                                                                                                                                        "value": "North America"
                                                                                                                                                      },
                                                                                                                                                      "div": 13,
                                                                                                                                                      "division": {
                                                                                                                                                        "value": "North America"
                                                                                                                                                      },
                                                                                                                                                      "division_exposure": {
                                                                                                                                                        "value": "North America"
                                                                                                                                                      },
                                                                                                                                                      "gisaid_epi_isl": {
                                                                                                                                                        "value": "EPI_ISL_974740"
                                                                                                                                                      },
                                                                                                                                                      "host": {
                                                                                                                                                        "value": "Human"
                                                                                                                                                      },
                                                                                                                                                      "custom_location": {
                                                                                                                                                        "confidence": {
                                                                                                                                                          "North America": 1.0
                                                                                                                                                        },
                                                                                                                                                        "entropy": -1.000088900581841e-12,
                                                                                                                                                        "value": "North America"
                                                                                                                                                      },
                                                                                                                                                      "num_date": {
                                                                                                                                                        "confidence": [
                                                                                                                                                          2020.8265027322404,
                                                                                                                                                          2020.8265027322404
                                                                                                                                                        ],
                                                                                                                                                        "value": 2020.8265027322404
                                                                                                                                                      },
                                                                                                                                                      "originating_lab": {
                                                                                                                                                        "value": "BCCDC Public Health Laboratory"
                                                                                                                                                      },
                                                                                                                                                      "pangolin_lineage": {
                                                                                                                                                        "value": "B.1.240"
                                                                                                                                                      },
                                                                                                                                                      "recency": {
                                                                                                                                                        "value": "One month ago"
                                                                                                                                                      },
                                                                                                                                                      "region": {
                                                                                                                                                        "value": "North America"
                                                                                                                                                      },
                                                                                                                                                      "region_exposure": {
                                                                                                                                                        "value": "North America"
                                                                                                                                                      },
                                                                                                                                                      "subclade_membership": {
                                                                                                                                                        "value": "20A"
                                                                                                                                                      },
                                                                                                                                                      "submitting_lab": {
                                                                                                                                                        "value": "BCCDC Public Health Laboratory"
                                                                                                                                                      },
                                                                                                                                                      "url": "https://www.gisaid.org"
                                                                                                                                                    }
                                                                                                                                                  },
                                                                                                                                                  {
                                                                                                                                                    "branch_attrs": {
                                                                                                                                                      "mutations": {}
                                                                                                                                                    },
                                                                                                                                                    "children": [
                                                                                                                                                      {
                                                                                                                                                        "branch_attrs": {
                                                                                                                                                          "labels": {
                                                                                                                                                            "aa": "ORF1a: K141-, S142-, F143-, T2093I, M3280T; ORF3a: R122I"
                                                                                                                                                          },
                                                                                                                                                          "mutations": {
                                                                                                                                                            "ORF1a": [
                                                                                                                                                              "K141-",
                                                                                                                                                              "S142-",
                                                                                                                                                              "F143-",
                                                                                                                                                              "T2093I",
                                                                                                                                                              "M3280T"
                                                                                                                                                            ],
                                                                                                                                                            "ORF3a": [
                                                                                                                                                              "R122I"
                                                                                                                                                            ],
                                                                                                                                                            "nuc": [
                                                                                                                                                              "A686-",
                                                                                                                                                              "A687-",
                                                                                                                                                              "G688-",
                                                                                                                                                              "T689-",
                                                                                                                                                              "C690-",
                                                                                                                                                              "A691-",
                                                                                                                                                              "T692-",
                                                                                                                                                              "T693-",
                                                                                                                                                              "T694-",
                                                                                                                                                              "C1825T",
                                                                                                                                                              "C6543T",
                                                                                                                                                              "T10104C",
                                                                                                                                                              "T10939C",
                                                                                                                                                              "G25757T"
                                                                                                                                                            ]
                                                                                                                                                          }
                                                                                                                                                        },
                                                                                                                                                        "name": "NewZealand/20CV0637/2020",
                                                                                                                                                        "node_attrs": {
                                                                                                                                                          "author": {
                                                                                                                                                            "author": "Xiaoyun Ren et al",
                                                                                                                                                            "value": "Xiaoyun Ren et al"
                                                                                                                                                          },
                                                                                                                                                          "clade_membership": {
                                                                                                                                                            "value": "20A"
                                                                                                                                                          },
                                                                                                                                                          "country": {
                                                                                                                                                            "value": "Oceania"
                                                                                                                                                          },
                                                                                                                                                          "div": 13,
                                                                                                                                                          "division": {
                                                                                                                                                            "value": "Oceania"
                                                                                                                                                          },
                                                                                                                                                          "division_exposure": {
                                                                                                                                                            "value": "Oceania"
                                                                                                                                                          },
                                                                                                                                                          "gisaid_epi_isl": {
                                                                                                                                                            "value": "EPI_ISL_707801"
                                                                                                                                                          },
                                                                                                                                                          "host": {
                                                                                                                                                            "value": "Human"
                                                                                                                                                          },
                                                                                                                                                          "custom_location": {
                                                                                                                                                            "confidence": {
                                                                                                                                                              "Oceania": 1.0
                                                                                                                                                            },
                                                                                                                                                            "entropy": -1.000088900581841e-12,
                                                                                                                                                            "value": "Oceania"
                                                                                                                                                          },
                                                                                                                                                          "num_date": {
                                                                                                                                                            "confidence": [
                                                                                                                                                              2020.922131147541,
                                                                                                                                                              2020.922131147541
                                                                                                                                                            ],
                                                                                                                                                            "value": 2020.922131147541
                                                                                                                                                          },
                                                                                                                                                          "originating_lab": {
                                                                                                                                                            "value": "LabPLUS"
                                                                                                                                                          },
                                                                                                                                                          "pangolin_lineage": {
                                                                                                                                                            "value": "B.1.240"
                                                                                                                                                          },
                                                                                                                                                          "recency": {
                                                                                                                                                            "value": "Older"
                                                                                                                                                          },
                                                                                                                                                          "region": {
                                                                                                                                                            "value": "Oceania"
                                                                                                                                                          },
                                                                                                                                                          "region_exposure": {
                                                                                                                                                            "value": "Oceania"
                                                                                                                                                          },

                                                                                                                                                          "subclade_membership": {
                                                                                                                                                            "value": "20A"
                                                                                                                                                          },
                                                                                                                                                          "submitting_lab": {
                                                                                                                                                            "value": "Institute of Environmental Science and Research (ESR)"
                                                                                                                                                          },
                                                                                                                                                          "url": "https://www.gisaid.org"
                                                                                                                                                        }
                                                                                                                                                      },
                                                                                                                                                      {
                                                                                                                                                        "branch_attrs": {
                                                                                                                                                          "labels": {
                                                                                                                                                            "aa": "ORF8: F108S"
                                                                                                                                                          },
                                                                                                                                                          "mutations": {
                                                                                                                                                            "ORF8": [
                                                                                                                                                              "F108S"
                                                                                                                                                            ],
                                                                                                                                                            "nuc": [
                                                                                                                                                              "C20178T",
                                                                                                                                                              "T28216C"
                                                                                                                                                            ]
                                                                                                                                                          }
                                                                                                                                                        },
                                                                                                                                                        "children": [
                                                                                                                                                          {
                                                                                                                                                            "branch_attrs": {
                                                                                                                                                              "labels": {
                                                                                                                                                                "aa": "ORF1a: G3072C"
                                                                                                                                                              },
                                                                                                                                                              "mutations": {
                                                                                                                                                                "ORF1a": [
                                                                                                                                                                  "G3072C"
                                                                                                                                                                ],
                                                                                                                                                                "nuc": [
                                                                                                                                                                  "G9479T",
                                                                                                                                                                  "C14322T",
                                                                                                                                                                  "C18687T"
                                                                                                                                                                ]
                                                                                                                                                              }
                                                                                                                                                            },
                                                                                                                                                            "name": "Canada/NS-NML-16228/2021",
                                                                                                                                                            "node_attrs": {

                                                                                                                                                              "author": {
                                                                                                                                                                "author": "Anna Majer et al",
                                                                                                                                                                "value": "Anna Majer et al"
                                                                                                                                                              },
                                                                                                                                                              "clade_membership": {
                                                                                                                                                                "value": "20A"
                                                                                                                                                              },
                                                                                                                                                              "country": {
                                                                                                                                                                "value": "North America"
                                                                                                                                                              },
                                                                                                                                                              "div": 13,
                                                                                                                                                              "division": {
                                                                                                                                                                "value": "North America"
                                                                                                                                                              },
                                                                                                                                                              "division_exposure": {
                                                                                                                                                                "value": "North America"
                                                                                                                                                              },
                                                                                                                                                              "gisaid_epi_isl": {
                                                                                                                                                                "value": "EPI_ISL_1055745"
                                                                                                                                                              },
                                                                                                                                                              "host": {
                                                                                                                                                                "value": "Human"
                                                                                                                                                              },
                                                                                                                                                              "custom_location": {
                                                                                                                                                                "confidence": {
                                                                                                                                                                  "North America": 1.0
                                                                                                                                                                },
                                                                                                                                                                "entropy": -1.000088900581841e-12,
                                                                                                                                                                "value": "North America"
                                                                                                                                                              },
                                                                                                                                                              "num_date": {
                                                                                                                                                                "confidence": [
                                                                                                                                                                  2021.0479452054794,
                                                                                                                                                                  2021.0479452054794
                                                                                                                                                                ],
                                                                                                                                                                "value": 2021.0479452054794
                                                                                                                                                              },
                                                                                                                                                              "originating_lab": {
                                                                                                                                                                "value": "QEII Health Sciences Centre"
                                                                                                                                                              },
                                                                                                                                                              "pangolin_lineage": {
                                                                                                                                                                "value": "B.1.240"
                                                                                                                                                              },
                                                                                                                                                              "recency": {
                                                                                                                                                                "value": "One week ago"
                                                                                                                                                              },
                                                                                                                                                              "region": {
                                                                                                                                                                "value": "North America"
                                                                                                                                                              },
                                                                                                                                                              "region_exposure": {
                                                                                                                                                                "value": "North America"
                                                                                                                                                              },

                                                                                                                                                              "subclade_membership": {
                                                                                                                                                                "value": "20A"
                                                                                                                                                              },
                                                                                                                                                              "submitting_lab": {
                                                                                                                                                                "value": "National Microbiology Laboratory (NML)"
                                                                                                                                                              },
                                                                                                                                                              "url": "https://www.gisaid.org"
                                                                                                                                                            }
                                                                                                                                                          },
                                                                                                                                                          {
                                                                                                                                                            "branch_attrs": {
                                                                                                                                                              "labels": {
                                                                                                                                                                "aa": "N: R209I; ORF1a: T1543I, A4016V"
                                                                                                                                                              },
                                                                                                                                                              "mutations": {
                                                                                                                                                                "N": [
                                                                                                                                                                  "R209I"
                                                                                                                                                                ],
                                                                                                                                                                "ORF1a": [
                                                                                                                                                                  "T1543I",
                                                                                                                                                                  "A4016V"
                                                                                                                                                                ],
                                                                                                                                                                "nuc": [
                                                                                                                                                                  "C4893T",
                                                                                                                                                                  "C12312T",
                                                                                                                                                                  "G28899T"
                                                                                                                                                                ]
                                                                                                                                                              }
                                                                                                                                                            },
                                                                                                                                                            "children": [
                                                                                                                                                              {
                                                                                                                                                                "branch_attrs": {
                                                                                                                                                                  "mutations": {}
                                                                                                                                                                },
                                                                                                                                                                "name": "Canada/NB-NML-8759/2021",
                                                                                                                                                                "node_attrs": {

                                                                                                                                                                  "author": {
                                                                                                                                                                    "author": "Anna Majer et al",
                                                                                                                                                                    "value": "Anna Majer et al"
                                                                                                                                                                  },
                                                                                                                                                                  "clade_membership": {
                                                                                                                                                                    "value": "20A"
                                                                                                                                                                  },
                                                                                                                                                                  "country": {
                                                                                                                                                                    "value": "North America"
                                                                                                                                                                  },
                                                                                                                                                                  "div": 13,
                                                                                                                                                                  "division": {
                                                                                                                                                                    "value": "North America"
                                                                                                                                                                  },
                                                                                                                                                                  "division_exposure": {
                                                                                                                                                                    "value": "North America"
                                                                                                                                                                  },
                                                                                                                                                                  "gisaid_epi_isl": {
                                                                                                                                                                    "value": "EPI_ISL_961636"
                                                                                                                                                                  },
                                                                                                                                                                  "host": {
                                                                                                                                                                    "value": "Human"
                                                                                                                                                                  },
                                                                                                                                                                  "custom_location": {
                                                                                                                                                                    "confidence": {
                                                                                                                                                                      "North America": 1.0
                                                                                                                                                                    },
                                                                                                                                                                    "entropy": -1.000088900581841e-12,
                                                                                                                                                                    "value": "North America"
                                                                                                                                                                  },
                                                                                                                                                                  "num_date": {
                                                                                                                                                                    "confidence": [
                                                                                                                                                                      2021.0397260273974,
                                                                                                                                                                      2021.0397260273974
                                                                                                                                                                    ],
                                                                                                                                                                    "value": 2021.0397260273974
                                                                                                                                                                  },
                                                                                                                                                                  "originating_lab": {
                                                                                                                                                                    "value": "H\u00f4pital Georges L. Dumont"
                                                                                                                                                                  },
                                                                                                                                                                  "pangolin_lineage": {
                                                                                                                                                                    "value": "B.1.240"
                                                                                                                                                                  },
                                                                                                                                                                  "recency": {
                                                                                                                                                                    "value": "One month ago"
                                                                                                                                                                  },
                                                                                                                                                                  "region": {
                                                                                                                                                                    "value": "North America"
                                                                                                                                                                  },
                                                                                                                                                                  "region_exposure": {
                                                                                                                                                                    "value": "North America"
                                                                                                                                                                  },

                                                                                                                                                                  "subclade_membership": {
                                                                                                                                                                    "value": "20A"
                                                                                                                                                                  },
                                                                                                                                                                  "submitting_lab": {
                                                                                                                                                                    "value": "National Microbiology Laboratory (NML)"
                                                                                                                                                                  },
                                                                                                                                                                  "url": "https://www.gisaid.org"
                                                                                                                                                                }
                                                                                                                                                              },
                                                                                                                                                              {
                                                                                                                                                                "branch_attrs": {
                                                                                                                                                                  "mutations": {}
                                                                                                                                                                },
                                                                                                                                                                "children": [
                                                                                                                                                                  {
                                                                                                                                                                    "branch_attrs": {
                                                                                                                                                                      "mutations": {}
                                                                                                                                                                    },
                                                                                                                                                                    "name": "Canada/NB-NML-8772/2021",
                                                                                                                                                                    "node_attrs": {

                                                                                                                                                                      "author": {
                                                                                                                                                                        "author": "Anna Majer et al",
                                                                                                                                                                        "value": "Anna Majer et al"
                                                                                                                                                                      },
                                                                                                                                                                      "clade_membership": {
                                                                                                                                                                        "value": "20A"
                                                                                                                                                                      },
                                                                                                                                                                      "country": {
                                                                                                                                                                        "value": "North America"
                                                                                                                                                                      },
                                                                                                                                                                      "div": 13,
                                                                                                                                                                      "division": {
                                                                                                                                                                        "value": "North America"
                                                                                                                                                                      },
                                                                                                                                                                      "division_exposure": {
                                                                                                                                                                        "value": "North America"
                                                                                                                                                                      },
                                                                                                                                                                      "gisaid_epi_isl": {
                                                                                                                                                                        "value": "EPI_ISL_961620"
                                                                                                                                                                      },
                                                                                                                                                                      "host": {
                                                                                                                                                                        "value": "Human"
                                                                                                                                                                      },
                                                                                                                                                                      "custom_location": {
                                                                                                                                                                        "confidence": {
                                                                                                                                                                          "North America": 0.9999999999999999
                                                                                                                                                                        },
                                                                                                                                                                        "entropy": -9.99866855976916e-13,
                                                                                                                                                                        "value": "North America"
                                                                                                                                                                      },
                                                                                                                                                                      "num_date": {
                                                                                                                                                                        "confidence": [
                                                                                                                                                                          2021.0506849315068,
                                                                                                                                                                          2021.0506849315068
                                                                                                                                                                        ],
                                                                                                                                                                        "value": 2021.0506849315068
                                                                                                                                                                      },
                                                                                                                                                                      "originating_lab": {
                                                                                                                                                                        "value": "H\u00f4pital Georges L. Dumont"
                                                                                                                                                                      },
                                                                                                                                                                      "pangolin_lineage": {
                                                                                                                                                                        "value": "B.1.240"
                                                                                                                                                                      },
                                                                                                                                                                      "recency": {
                                                                                                                                                                        "value": "One month ago"
                                                                                                                                                                      },
                                                                                                                                                                      "region": {
                                                                                                                                                                        "value": "North America"
                                                                                                                                                                      },
                                                                                                                                                                      "region_exposure": {
                                                                                                                                                                        "value": "North America"
                                                                                                                                                                      },

                                                                                                                                                                      "subclade_membership": {
                                                                                                                                                                        "value": "20A"
                                                                                                                                                                      },
                                                                                                                                                                      "submitting_lab": {
                                                                                                                                                                        "value": "National Microbiology Laboratory (NML)"
                                                                                                                                                                      },
                                                                                                                                                                      "url": "https://www.gisaid.org"
                                                                                                                                                                    }
                                                                                                                                                                  },
                                                                                                                                                                  {
                                                                                                                                                                    "branch_attrs": {
                                                                                                                                                                      "mutations": {}
                                                                                                                                                                    },
                                                                                                                                                                    "name": "Canada/NB-NML-8773/2021",
                                                                                                                                                                    "node_attrs": {

                                                                                                                                                                      "author": {
                                                                                                                                                                        "author": "Anna Majer et al",
                                                                                                                                                                        "value": "Anna Majer et al"
                                                                                                                                                                      },
                                                                                                                                                                      "clade_membership": {
                                                                                                                                                                        "value": "20A"
                                                                                                                                                                      },
                                                                                                                                                                      "country": {
                                                                                                                                                                        "value": "North America"
                                                                                                                                                                      },
                                                                                                                                                                      "div": 13,
                                                                                                                                                                      "division": {
                                                                                                                                                                        "value": "North America"
                                                                                                                                                                      },
                                                                                                                                                                      "division_exposure": {
                                                                                                                                                                        "value": "North America"
                                                                                                                                                                      },
                                                                                                                                                                      "gisaid_epi_isl": {
                                                                                                                                                                        "value": "EPI_ISL_961621"
                                                                                                                                                                      },
                                                                                                                                                                      "host": {
                                                                                                                                                                        "value": "Human"
                                                                                                                                                                      },
                                                                                                                                                                      "custom_location": {
                                                                                                                                                                        "confidence": {
                                                                                                                                                                          "North America": 0.9999999999999999
                                                                                                                                                                        },
                                                                                                                                                                        "entropy": -9.99866855976916e-13,
                                                                                                                                                                        "value": "North America"
                                                                                                                                                                      },
                                                                                                                                                                      "num_date": {
                                                                                                                                                                        "confidence": [
                                                                                                                                                                          2021.0506849315068,
                                                                                                                                                                          2021.0506849315068
                                                                                                                                                                        ],
                                                                                                                                                                        "value": 2021.0506849315068
                                                                                                                                                                      },
                                                                                                                                                                      "originating_lab": {
                                                                                                                                                                        "value": "H\u00f4pital Georges L. Dumont"
                                                                                                                                                                      },
                                                                                                                                                                      "pangolin_lineage": {
                                                                                                                                                                        "value": "B.1.240"
                                                                                                                                                                      },
                                                                                                                                                                      "recency": {
                                                                                                                                                                        "value": "One month ago"
                                                                                                                                                                      },
                                                                                                                                                                      "region": {
                                                                                                                                                                        "value": "North America"
                                                                                                                                                                      },
                                                                                                                                                                      "region_exposure": {
                                                                                                                                                                        "value": "North America"
                                                                                                                                                                      },

                                                                                                                                                                      "subclade_membership": {
                                                                                                                                                                        "value": "20A"
                                                                                                                                                                      },
                                                                                                                                                                      "submitting_lab": {
                                                                                                                                                                        "value": "National Microbiology Laboratory (NML)"
                                                                                                                                                                      },
                                                                                                                                                                      "url": "https://www.gisaid.org"
                                                                                                                                                                    }
                                                                                                                                                                  }
                                                                                                                                                                ],
                                                                                                                                                                "name": "NODE_0000830",
                                                                                                                                                                "node_attrs": {
                                                                                                                                                                  "clade_membership": {
                                                                                                                                                                    "value": "20A"
                                                                                                                                                                  },
                                                                                                                                                                  "div": 13,
                                                                                                                                                                  "custom_location": {
                                                                                                                                                                    "confidence": {
                                                                                                                                                                      "North America": 0.9997397228198298
                                                                                                                                                                    },
                                                                                                                                                                    "entropy": 0.0025949338122822157,
                                                                                                                                                                    "value": "North America"
                                                                                                                                                                  },
                                                                                                                                                                  "num_date": {
                                                                                                                                                                    "confidence": [
                                                                                                                                                                      2021.010884120153,
                                                                                                                                                                      2021.0506849315068
                                                                                                                                                                    ],
                                                                                                                                                                    "value": 2021.0473138165146
                                                                                                                                                                  },
                                                                                                                                                                  "subclade_membership": {
                                                                                                                                                                    "value": "20A"
                                                                                                                                                                  }
                                                                                                                                                                }
                                                                                                                                                              }
                                                                                                                                                            ],
                                                                                                                                                            "name": "NODE_0000717",
                                                                                                                                                            "node_attrs": {
                                                                                                                                                              "clade_membership": {
                                                                                                                                                                "value": "20A"
                                                                                                                                                              },
                                                                                                                                                              "div": 13,
                                                                                                                                                              "custom_location": {
                                                                                                                                                                "confidence": {
                                                                                                                                                                  "North America": 0.9993673677770448
                                                                                                                                                                },
                                                                                                                                                                "entropy": 0.005697966713122157,
                                                                                                                                                                "value": "North America"
                                                                                                                                                              },
                                                                                                                                                              "num_date": {
                                                                                                                                                                "confidence": [
                                                                                                                                                                  2020.9761223082594,
                                                                                                                                                                  2021.0397260273974
                                                                                                                                                                ],
                                                                                                                                                                "value": 2021.0284012900327
                                                                                                                                                              },
                                                                                                                                                              "subclade_membership": {
                                                                                                                                                                "value": "20A"
                                                                                                                                                              }
                                                                                                                                                            }
                                                                                                                                                          }
                                                                                                                                                        ],
                                                                                                                                                        "name": "NODE_0000716",
                                                                                                                                                        "node_attrs": {
                                                                                                                                                          "clade_membership": {
                                                                                                                                                            "value": "20A"
                                                                                                                                                          },
                                                                                                                                                          "div": 10,
                                                                                                                                                          "custom_location": {
                                                                                                                                                            "confidence": {
                                                                                                                                                              "Europe": 0.006903535036629311,
                                                                                                                                                              "North America": 0.9916105828244238,
                                                                                                                                                              "South America": 0.0011083182068458257
                                                                                                                                                            },
                                                                                                                                                            "entropy": 0.05361732659151411,
                                                                                                                                                            "value": "North America"
                                                                                                                                                          },
                                                                                                                                                          "num_date": {
                                                                                                                                                            "confidence": [
                                                                                                                                                              2020.7821646788127,
                                                                                                                                                              2021.0296584982468
                                                                                                                                                            ],
                                                                                                                                                            "value": 2020.8263809786808
                                                                                                                                                          },
                                                                                                                                                          "subclade_membership": {
                                                                                                                                                            "value": "20A"
                                                                                                                                                          }
                                                                                                                                                        }
                                                                                                                                                      }
                                                                                                                                                    ],
                                                                                                                                                    "name": "NODE_0000827",
                                                                                                                                                    "node_attrs": {
                                                                                                                                                      "clade_membership": {
                                                                                                                                                        "value": "20A"
                                                                                                                                                      },
                                                                                                                                                      "div": 8,
                                                                                                                                                      "custom_location": {
                                                                                                                                                        "confidence": {
                                                                                                                                                          "Europe": 0.13937227139192784,
                                                                                                                                                          "North America": 0.8153900476336665,
                                                                                                                                                          "Oceania": 0.02264784372275552,
                                                                                                                                                          "South America": 0.015806038807373534
                                                                                                                                                        },
                                                                                                                                                        "entropy": 0.6296682462952612,
                                                                                                                                                        "value": "North America"
                                                                                                                                                      },
                                                                                                                                                      "num_date": {
                                                                                                                                                        "confidence": [
                                                                                                                                                          2020.3639973810905,
                                                                                                                                                          2020.9089002259707
                                                                                                                                                        ],
                                                                                                                                                        "value": 2020.7227398193288
                                                                                                                                                      },
                                                                                                                                                      "subclade_membership": {
                                                                                                                                                        "value": "20A"
                                                                                                                                                      }
                                                                                                                                                    }
                                                                                                                                                  }
                                                                                                                                                ],
                                                                                                                                                "name": "NODE_0000826",
                                                                                                                                                "node_attrs": {
                                                                                                                                                  "clade_membership": {
                                                                                                                                                    "value": "20A"
                                                                                                                                                  },
                                                                                                                                                  "div": 8,
                                                                                                                                                  "custom_location": {
                                                                                                                                                    "confidence": {
                                                                                                                                                      "Asia": 0.0032139397616868302,
                                                                                                                                                      "Europe": 0.17697644689442404,
                                                                                                                                                      "North America": 0.7987383252711221,
                                                                                                                                                      "South America": 0.018287097195997762
                                                                                                                                                    },
                                                                                                                                                    "entropy": 0.5959110512014267,
                                                                                                                                                    "value": "North America"
                                                                                                                                                  },
                                                                                                                                                  "num_date": {
                                                                                                                                                    "confidence": [
                                                                                                                                                      2020.3590188856124,
                                                                                                                                                      2020.8265027322404
                                                                                                                                                    ],
                                                                                                                                                    "value": 2020.5911107818345
                                                                                                                                                  },
                                                                                                                                                  "subclade_membership": {
                                                                                                                                                    "value": "20A"
                                                                                                                                                  }
                                                                                                                                                }
                                                                                                                                              },
                                                                                                                                              {
                                                                                                                                                "branch_attrs": {
                                                                                                                                                  "mutations": {
                                                                                                                                                    "nuc": [
                                                                                                                                                      "G10870T",
                                                                                                                                                      "C14262T",
                                                                                                                                                      "G29494A"
                                                                                                                                                    ]
                                                                                                                                                  }
                                                                                                                                                },
                                                                                                                                                "children": [
                                                                                                                                                  {
                                                                                                                                                    "branch_attrs": {
                                                                                                                                                      "labels": {
                                                                                                                                                        "aa": "M: W75L; S: G261S, A262D"
                                                                                                                                                      },
                                                                                                                                                      "mutations": {
                                                                                                                                                        "M": [
                                                                                                                                                          "W75L"
                                                                                                                                                        ],
                                                                                                                                                        "S": [
                                                                                                                                                          "G261S",
                                                                                                                                                          "A262D"
                                                                                                                                                        ],
                                                                                                                                                        "nuc": [
                                                                                                                                                          "A14010G",
                                                                                                                                                          "C16338T",
                                                                                                                                                          "G20268A",
                                                                                                                                                          "G22343A",
                                                                                                                                                          "C22347A",
                                                                                                                                                          "T22469C",
                                                                                                                                                          "G26746T"
                                                                                                                                                        ]
                                                                                                                                                      }
                                                                                                                                                    },
                                                                                                                                                    "name": "Aruba/AW-RIVM-12789/2021",
                                                                                                                                                    "node_attrs": {
                                                                                                                                                      "author": {
                                                                                                                                                        "author": "Adam Meijer et al",
                                                                                                                                                        "value": "Adam Meijer et al"
                                                                                                                                                      },
                                                                                                                                                      "clade_membership": {
                                                                                                                                                        "value": "20A"
                                                                                                                                                      },
                                                                                                                                                      "country": {
                                                                                                                                                        "value": "Aruba"
                                                                                                                                                      },
                                                                                                                                                      "div": 18,
                                                                                                                                                      "division": {
                                                                                                                                                        "value": "Aruba"
                                                                                                                                                      },
                                                                                                                                                      "division_exposure": {
                                                                                                                                                        "value": "Aruba"
                                                                                                                                                      },
                                                                                                                                                      "gisaid_epi_isl": {
                                                                                                                                                        "value": "EPI_ISL_1035806"
                                                                                                                                                      },
                                                                                                                                                      "host": {
                                                                                                                                                        "value": "Human"
                                                                                                                                                      },
                                                                                                                                                      "custom_location": {
                                                                                                                                                        "confidence": {
                                                                                                                                                          "South America": 1.0
                                                                                                                                                        },
                                                                                                                                                        "entropy": -1.000088900581841e-12,
                                                                                                                                                        "value": "South America"
                                                                                                                                                      },
                                                                                                                                                      "num_date": {
                                                                                                                                                        "confidence": [
                                                                                                                                                          2021.1054794520549,
                                                                                                                                                          2021.1054794520549
                                                                                                                                                        ],
                                                                                                                                                        "value": 2021.1054794520549
                                                                                                                                                      },
                                                                                                                                                      "originating_lab": {
                                                                                                                                                        "value": "Dutch COVID-19 response team"
                                                                                                                                                      },
                                                                                                                                                      "pangolin_lineage": {
                                                                                                                                                        "value": "B.1.240"
                                                                                                                                                      },
                                                                                                                                                      "recency": {
                                                                                                                                                        "value": "One week ago"
                                                                                                                                                      },
                                                                                                                                                      "region": {
                                                                                                                                                        "value": "South America"
                                                                                                                                                      },
                                                                                                                                                      "region_exposure": {
                                                                                                                                                        "value": "South America"
                                                                                                                                                      },
                                                                                                                                                      "subclade_membership": {
                                                                                                                                                        "value": "20A"
                                                                                                                                                      },
                                                                                                                                                      "submitting_lab": {
                                                                                                                                                        "value": "National Institute for Public Health and the Environment (RIVM)"
                                                                                                                                                      },
                                                                                                                                                      "url": "https://www.gisaid.org"
                                                                                                                                                    }
                                                                                                                                                  },
                                                                                                                                                  {
                                                                                                                                                    "branch_attrs": {
                                                                                                                                                      "labels": {
                                                                                                                                                        "aa": "ORF1a: V3449F"
                                                                                                                                                      },
                                                                                                                                                      "mutations": {
                                                                                                                                                        "ORF1a": [
                                                                                                                                                          "V3449F"
                                                                                                                                                        ],
                                                                                                                                                        "nuc": [
                                                                                                                                                          "G10610T",
                                                                                                                                                          "G11335T"
                                                                                                                                                        ]
                                                                                                                                                      }
                                                                                                                                                    },
                                                                                                                                                    "children": [
                                                                                                                                                      {
                                                                                                                                                        "branch_attrs": {
                                                                                                                                                          "mutations": {
                                                                                                                                                            "nuc": [
                                                                                                                                                              "T26061C"
                                                                                                                                                            ]
                                                                                                                                                          }
                                                                                                                                                        },
                                                                                                                                                        "name": "Aruba/AW-RIVM-10390/2020",
                                                                                                                                                        "node_attrs": {
                                                                                                                                                          "author": {
                                                                                                                                                            "author": "Adam Meijer et al",
                                                                                                                                                            "value": "Adam Meijer et al"
                                                                                                                                                          },
                                                                                                                                                          "clade_membership": {
                                                                                                                                                            "value": "20A"
                                                                                                                                                          },
                                                                                                                                                          "country": {
                                                                                                                                                            "value": "Aruba"
                                                                                                                                                          },
                                                                                                                                                          "div": 14,
                                                                                                                                                          "division": {
                                                                                                                                                            "value": "Aruba"
                                                                                                                                                          },
                                                                                                                                                          "division_exposure": {
                                                                                                                                                            "value": "Aruba"
                                                                                                                                                          },
                                                                                                                                                          "gisaid_epi_isl": {
                                                                                                                                                            "value": "EPI_ISL_636516"
                                                                                                                                                          },
                                                                                                                                                          "host": {
                                                                                                                                                            "value": "Human"
                                                                                                                                                          },
                                                                                                                                                          "custom_location": {
                                                                                                                                                            "confidence": {
                                                                                                                                                              "South America": 1.0
                                                                                                                                                            },
                                                                                                                                                            "entropy": -1.000088900581841e-12,
                                                                                                                                                            "value": "South America"
                                                                                                                                                          },
                                                                                                                                                          "num_date": {
                                                                                                                                                            "confidence": [
                                                                                                                                                              2020.5969945355191,
                                                                                                                                                              2020.5969945355191
                                                                                                                                                            ],
                                                                                                                                                            "value": 2020.5969945355191
                                                                                                                                                          },
                                                                                                                                                          "originating_lab": {
                                                                                                                                                            "value": "Dutch COVID-19 response team"
                                                                                                                                                          },
                                                                                                                                                          "pangolin_lineage": {
                                                                                                                                                            "value": "B.1.240"
                                                                                                                                                          },
                                                                                                                                                          "recency": {
                                                                                                                                                            "value": "Older"
                                                                                                                                                          },
                                                                                                                                                          "region": {
                                                                                                                                                            "value": "South America"
                                                                                                                                                          },
                                                                                                                                                          "region_exposure": {
                                                                                                                                                            "value": "South America"
                                                                                                                                                          },
                                                                                                                                                          "subclade_membership": {
                                                                                                                                                            "value": "20A"
                                                                                                                                                          },
                                                                                                                                                          "submitting_lab": {
                                                                                                                                                            "value": "National Institute for Public Health and the Environment (RIVM)"
                                                                                                                                                          },
                                                                                                                                                          "url": "https://www.gisaid.org"
                                                                                                                                                        }
                                                                                                                                                      },
                                                                                                                                                      {
                                                                                                                                                        "branch_attrs": {
                                                                                                                                                          "mutations": {}
                                                                                                                                                        },
                                                                                                                                                        "children": [
                                                                                                                                                          {
                                                                                                                                                            "branch_attrs": {
                                                                                                                                                              "mutations": {}
                                                                                                                                                            },
                                                                                                                                                            "children": [
                                                                                                                                                              {
                                                                                                                                                                "branch_attrs": {
                                                                                                                                                                  "mutations": {}
                                                                                                                                                                },
                                                                                                                                                                "name": "Curacao/CW-RIVM-10364/2020",
                                                                                                                                                                "node_attrs": {
                                                                                                                                                                  "author": {
                                                                                                                                                                    "author": "Adam Meijer et al",
                                                                                                                                                                    "value": "Adam Meijer et al"
                                                                                                                                                                  },
                                                                                                                                                                  "clade_membership": {
                                                                                                                                                                    "value": "20A"
                                                                                                                                                                  },
                                                                                                                                                                  "country": {
                                                                                                                                                                    "value": "Curacao"
                                                                                                                                                                  },
                                                                                                                                                                  "div": 13,
                                                                                                                                                                  "division": {
                                                                                                                                                                    "value": "Curacao"
                                                                                                                                                                  },
                                                                                                                                                                  "division_exposure": {
                                                                                                                                                                    "value": "Curacao"
                                                                                                                                                                  },
                                                                                                                                                                  "gisaid_epi_isl": {
                                                                                                                                                                    "value": "EPI_ISL_636519"
                                                                                                                                                                  },
                                                                                                                                                                  "host": {
                                                                                                                                                                    "value": "Human"
                                                                                                                                                                  },
                                                                                                                                                                  "custom_location": {
                                                                                                                                                                    "confidence": {
                                                                                                                                                                      "South America": 1.0
                                                                                                                                                                    },
                                                                                                                                                                    "entropy": -1.000088900581841e-12,
                                                                                                                                                                    "value": "South America"
                                                                                                                                                                  },
                                                                                                                                                                  "num_date": {
                                                                                                                                                                    "confidence": [
                                                                                                                                                                      2020.610655737705,
                                                                                                                                                                      2020.610655737705
                                                                                                                                                                    ],
                                                                                                                                                                    "value": 2020.610655737705
                                                                                                                                                                  },
                                                                                                                                                                  "originating_lab": {
                                                                                                                                                                    "value": "Dutch COVID-19 response team"
                                                                                                                                                                  },
                                                                                                                                                                  "pangolin_lineage": {
                                                                                                                                                                    "value": "B.1.240"
                                                                                                                                                                  },
                                                                                                                                                                  "recency": {
                                                                                                                                                                    "value": "Older"
                                                                                                                                                                  },
                                                                                                                                                                  "region": {
                                                                                                                                                                    "value": "South America"
                                                                                                                                                                  },
                                                                                                                                                                  "region_exposure": {
                                                                                                                                                                    "value": "South America"
                                                                                                                                                                  },
                                                                                                                                                                  "subclade_membership": {
                                                                                                                                                                    "value": "20A"
                                                                                                                                                                  },
                                                                                                                                                                  "submitting_lab": {
                                                                                                                                                                    "value": "National Institute for Public Health and the Environment (RIVM)"
                                                                                                                                                                  },
                                                                                                                                                                  "url": "https://www.gisaid.org"
                                                                                                                                                                }
                                                                                                                                                              },
                                                                                                                                                              {
                                                                                                                                                                "branch_attrs": {
                                                                                                                                                                  "mutations": {}
                                                                                                                                                                },
                                                                                                                                                                "name": "Curacao/CW-RIVM-10366/2020",
                                                                                                                                                                "node_attrs": {
                                                                                                                                                                  "author": {
                                                                                                                                                                    "author": "Adam Meijer et al",
                                                                                                                                                                    "value": "Adam Meijer et al"
                                                                                                                                                                  },
                                                                                                                                                                  "clade_membership": {
                                                                                                                                                                    "value": "20A"
                                                                                                                                                                  },
                                                                                                                                                                  "country": {
                                                                                                                                                                    "value": "Curacao"
                                                                                                                                                                  },
                                                                                                                                                                  "div": 13,
                                                                                                                                                                  "division": {
                                                                                                                                                                    "value": "Curacao"
                                                                                                                                                                  },
                                                                                                                                                                  "division_exposure": {
                                                                                                                                                                    "value": "Curacao"
                                                                                                                                                                  },
                                                                                                                                                                  "gisaid_epi_isl": {
                                                                                                                                                                    "value": "EPI_ISL_636521"
                                                                                                                                                                  },
                                                                                                                                                                  "host": {
                                                                                                                                                                    "value": "Human"
                                                                                                                                                                  },
                                                                                                                                                                  "custom_location": {
                                                                                                                                                                    "confidence": {
                                                                                                                                                                      "South America": 1.0
                                                                                                                                                                    },
                                                                                                                                                                    "entropy": -1.000088900581841e-12,
                                                                                                                                                                    "value": "South America"
                                                                                                                                                                  },
                                                                                                                                                                  "num_date": {
                                                                                                                                                                    "confidence": [
                                                                                                                                                                      2020.610655737705,
                                                                                                                                                                      2020.610655737705
                                                                                                                                                                    ],
                                                                                                                                                                    "value": 2020.610655737705
                                                                                                                                                                  },
                                                                                                                                                                  "originating_lab": {
                                                                                                                                                                    "value": "Dutch COVID-19 response team"
                                                                                                                                                                  },
                                                                                                                                                                  "pangolin_lineage": {
                                                                                                                                                                    "value": "B.1.240"
                                                                                                                                                                  },
                                                                                                                                                                  "recency": {
                                                                                                                                                                    "value": "Older"
                                                                                                                                                                  },
                                                                                                                                                                  "region": {
                                                                                                                                                                    "value": "South America"
                                                                                                                                                                  },
                                                                                                                                                                  "region_exposure": {
                                                                                                                                                                    "value": "South America"
                                                                                                                                                                  },
                                                                                                                                                                  "subclade_membership": {
                                                                                                                                                                    "value": "20A"
                                                                                                                                                                  },
                                                                                                                                                                  "submitting_lab": {
                                                                                                                                                                    "value": "National Institute for Public Health and the Environment (RIVM)"
                                                                                                                                                                  },
                                                                                                                                                                  "url": "https://www.gisaid.org"
                                                                                                                                                                }
                                                                                                                                                              }
                                                                                                                                                            ],
                                                                                                                                                            "name": "NODE_0000834",
                                                                                                                                                            "node_attrs": {
                                                                                                                                                              "clade_membership": {
                                                                                                                                                                "value": "20A"
                                                                                                                                                              },
                                                                                                                                                              "div": 13,
                                                                                                                                                              "custom_location": {
                                                                                                                                                                "confidence": {
                                                                                                                                                                  "Europe": 0.0012731681061883958,
                                                                                                                                                                  "South America": 0.9981239395232538
                                                                                                                                                                },
                                                                                                                                                                "entropy": 0.015634325238056506,
                                                                                                                                                                "value": "South America"
                                                                                                                                                              },
                                                                                                                                                              "num_date": {
                                                                                                                                                                "confidence": [
                                                                                                                                                                  2020.5895662463467,
                                                                                                                                                                  2020.610655737705
                                                                                                                                                                ],
                                                                                                                                                                "value": 2020.610655737705
                                                                                                                                                              },
                                                                                                                                                              "subclade_membership": {
                                                                                                                                                                "value": "20A"
                                                                                                                                                              }
                                                                                                                                                            }
                                                                                                                                                          },
                                                                                                                                                          {
                                                                                                                                                            "branch_attrs": {
                                                                                                                                                              "mutations": {}
                                                                                                                                                            },
                                                                                                                                                            "children": [
                                                                                                                                                              {
                                                                                                                                                                "branch_attrs": {
                                                                                                                                                                  "labels": {
                                                                                                                                                                    "aa": "ORF1a: S1924I; ORF1b: A2306V"
                                                                                                                                                                  },
                                                                                                                                                                  "mutations": {
                                                                                                                                                                    "ORF1a": [
                                                                                                                                                                      "S1924I"
                                                                                                                                                                    ],
                                                                                                                                                                    "ORF1b": [
                                                                                                                                                                      "A2306V"
                                                                                                                                                                    ],
                                                                                                                                                                    "nuc": [
                                                                                                                                                                      "G6036T",
                                                                                                                                                                      "C20384T"
                                                                                                                                                                    ]
                                                                                                                                                                  }
                                                                                                                                                                },
                                                                                                                                                                "children": [
                                                                                                                                                                  {
                                                                                                                                                                    "branch_attrs": {
                                                                                                                                                                      "mutations": {}
                                                                                                                                                                    },
                                                                                                                                                                    "name": "Curacao/CW-RIVM-21725/2020",
                                                                                                                                                                    "node_attrs": {

                                                                                                                                                                      "author": {
                                                                                                                                                                        "author": "Adam Meijer et al",
                                                                                                                                                                        "value": "Adam Meijer et al"
                                                                                                                                                                      },
                                                                                                                                                                      "clade_membership": {
                                                                                                                                                                        "value": "20A"
                                                                                                                                                                      },
                                                                                                                                                                      "country": {
                                                                                                                                                                        "value": "Curacao"
                                                                                                                                                                      },
                                                                                                                                                                      "div": 15,
                                                                                                                                                                      "division": {
                                                                                                                                                                        "value": "Curacao"
                                                                                                                                                                      },
                                                                                                                                                                      "division_exposure": {
                                                                                                                                                                        "value": "Curacao"
                                                                                                                                                                      },
                                                                                                                                                                      "gisaid_epi_isl": {
                                                                                                                                                                        "value": "EPI_ISL_1014558"
                                                                                                                                                                      },
                                                                                                                                                                      "host": {
                                                                                                                                                                        "value": "Human"
                                                                                                                                                                      },
                                                                                                                                                                      "custom_location": {
                                                                                                                                                                        "confidence": {
                                                                                                                                                                          "South America": 1.0
                                                                                                                                                                        },
                                                                                                                                                                        "entropy": -1.000088900581841e-12,
                                                                                                                                                                        "value": "South America"
                                                                                                                                                                      },
                                                                                                                                                                      "num_date": {
                                                                                                                                                                        "confidence": [
                                                                                                                                                                          2020.818306010929,
                                                                                                                                                                          2020.818306010929
                                                                                                                                                                        ],
                                                                                                                                                                        "value": 2020.818306010929
                                                                                                                                                                      },
                                                                                                                                                                      "originating_lab": {
                                                                                                                                                                        "value": "Dutch COVID-19 response team"
                                                                                                                                                                      },
                                                                                                                                                                      "pangolin_lineage": {
                                                                                                                                                                        "value": "B.1.240"
                                                                                                                                                                      },
                                                                                                                                                                      "recency": {
                                                                                                                                                                        "value": "One month ago"
                                                                                                                                                                      },
                                                                                                                                                                      "region": {
                                                                                                                                                                        "value": "South America"
                                                                                                                                                                      },
                                                                                                                                                                      "region_exposure": {
                                                                                                                                                                        "value": "South America"
                                                                                                                                                                      },
                                                                                                                                                                      "subclade_membership": {
                                                                                                                                                                        "value": "20A"
                                                                                                                                                                      },
                                                                                                                                                                      "submitting_lab": {
                                                                                                                                                                        "value": "National Institute for Public Health and the Environment (RIVM)"
                                                                                                                                                                      },
                                                                                                                                                                      "url": "https://www.gisaid.org"
                                                                                                                                                                    }
                                                                                                                                                                  },
                                                                                                                                                                  {
                                                                                                                                                                    "branch_attrs": {
                                                                                                                                                                      "labels": {
                                                                                                                                                                        "aa": "ORF1b: A2431V"
                                                                                                                                                                      },
                                                                                                                                                                      "mutations": {
                                                                                                                                                                        "ORF1b": [
                                                                                                                                                                          "A2431V"
                                                                                                                                                                        ],
                                                                                                                                                                        "nuc": [
                                                                                                                                                                          "C20759T"
                                                                                                                                                                        ]
                                                                                                                                                                      }
                                                                                                                                                                    },
                                                                                                                                                                    "children": [
                                                                                                                                                                      {
                                                                                                                                                                        "branch_attrs": {
                                                                                                                                                                          "mutations": {}
                                                                                                                                                                        },
                                                                                                                                                                        "name": "Curacao/CW-RIVM-21703/2020",
                                                                                                                                                                        "node_attrs": {

                                                                                                                                                                          "author": {
                                                                                                                                                                            "author": "Adam Meijer et al",
                                                                                                                                                                            "value": "Adam Meijer et al"
                                                                                                                                                                          },
                                                                                                                                                                          "clade_membership": {
                                                                                                                                                                            "value": "20A"
                                                                                                                                                                          },
                                                                                                                                                                          "country": {
                                                                                                                                                                            "value": "Curacao"
                                                                                                                                                                          },
                                                                                                                                                                          "div": 16,
                                                                                                                                                                          "division": {
                                                                                                                                                                            "value": "Curacao"
                                                                                                                                                                          },
                                                                                                                                                                          "division_exposure": {
                                                                                                                                                                            "value": "Curacao"
                                                                                                                                                                          },
                                                                                                                                                                          "gisaid_epi_isl": {
                                                                                                                                                                            "value": "EPI_ISL_1014579"
                                                                                                                                                                          },
                                                                                                                                                                          "host": {
                                                                                                                                                                            "value": "Human"
                                                                                                                                                                          },
                                                                                                                                                                          "custom_location": {
                                                                                                                                                                            "confidence": {
                                                                                                                                                                              "South America": 1.0
                                                                                                                                                                            },
                                                                                                                                                                            "entropy": -1.000088900581841e-12,
                                                                                                                                                                            "value": "South America"
                                                                                                                                                                          },
                                                                                                                                                                          "num_date": {
                                                                                                                                                                            "confidence": [
                                                                                                                                                                              2020.8292349726776,
                                                                                                                                                                              2020.8292349726776
                                                                                                                                                                            ],
                                                                                                                                                                            "value": 2020.8292349726776
                                                                                                                                                                          },
                                                                                                                                                                          "originating_lab": {
                                                                                                                                                                            "value": "Dutch COVID-19 response team"
                                                                                                                                                                          },
                                                                                                                                                                          "pangolin_lineage": {
                                                                                                                                                                            "value": "B.1.240"
                                                                                                                                                                          },
                                                                                                                                                                          "recency": {
                                                                                                                                                                            "value": "One month ago"
                                                                                                                                                                          },
                                                                                                                                                                          "region": {
                                                                                                                                                                            "value": "South America"
                                                                                                                                                                          },
                                                                                                                                                                          "region_exposure": {
                                                                                                                                                                            "value": "South America"
                                                                                                                                                                          },
                                                                                                                                                                          "subclade_membership": {
                                                                                                                                                                            "value": "20A"
                                                                                                                                                                          },
                                                                                                                                                                          "submitting_lab": {
                                                                                                                                                                            "value": "National Institute for Public Health and the Environment (RIVM)"
                                                                                                                                                                          },
                                                                                                                                                                          "url": "https://www.gisaid.org"
                                                                                                                                                                        }
                                                                                                                                                                      },
                                                                                                                                                                      {
                                                                                                                                                                        "branch_attrs": {
                                                                                                                                                                          "mutations": {}
                                                                                                                                                                        },
                                                                                                                                                                        "children": [
                                                                                                                                                                          {
                                                                                                                                                                            "branch_attrs": {
                                                                                                                                                                              "mutations": {}
                                                                                                                                                                            },
                                                                                                                                                                            "name": "Curacao/CW-RIVM-21719/2020",
                                                                                                                                                                            "node_attrs": {
                                                                                                                                                                              "author": {
                                                                                                                                                                                "author": "Adam Meijer et al",
                                                                                                                                                                                "value": "Adam Meijer et al"
                                                                                                                                                                              },
                                                                                                                                                                              "clade_membership": {
                                                                                                                                                                                "value": "20A"
                                                                                                                                                                              },
                                                                                                                                                                              "country": {
                                                                                                                                                                                "value": "Curacao"
                                                                                                                                                                              },
                                                                                                                                                                              "div": 16,
                                                                                                                                                                              "division": {
                                                                                                                                                                                "value": "Curacao"
                                                                                                                                                                              },
                                                                                                                                                                              "division_exposure": {
                                                                                                                                                                                "value": "Curacao"
                                                                                                                                                                              },
                                                                                                                                                                              "gisaid_epi_isl": {
                                                                                                                                                                                "value": "EPI_ISL_1014563"
                                                                                                                                                                              },
                                                                                                                                                                              "host": {
                                                                                                                                                                                "value": "Human"
                                                                                                                                                                              },
                                                                                                                                                                              "custom_location": {
                                                                                                                                                                                "confidence": {
                                                                                                                                                                                  "South America": 1.0
                                                                                                                                                                                },
                                                                                                                                                                                "entropy": -1.000088900581841e-12,
                                                                                                                                                                                "value": "South America"
                                                                                                                                                                              },
                                                                                                                                                                              "num_date": {
                                                                                                                                                                                "confidence": [
                                                                                                                                                                                  2020.8319672131147,
                                                                                                                                                                                  2020.8319672131147
                                                                                                                                                                                ],
                                                                                                                                                                                "value": 2020.8319672131147
                                                                                                                                                                              },
                                                                                                                                                                              "originating_lab": {
                                                                                                                                                                                "value": "Dutch COVID-19 response team"
                                                                                                                                                                              },
                                                                                                                                                                              "pangolin_lineage": {
                                                                                                                                                                                "value": "B.1.240"
                                                                                                                                                                              },
                                                                                                                                                                              "recency": {
                                                                                                                                                                                "value": "One month ago"
                                                                                                                                                                              },
                                                                                                                                                                              "region": {
                                                                                                                                                                                "value": "South America"
                                                                                                                                                                              },
                                                                                                                                                                              "region_exposure": {
                                                                                                                                                                                "value": "South America"
                                                                                                                                                                              },
                                                                                                                                                                              "subclade_membership": {
                                                                                                                                                                                "value": "20A"
                                                                                                                                                                              },
                                                                                                                                                                              "submitting_lab": {
                                                                                                                                                                                "value": "National Institute for Public Health and the Environment (RIVM)"
                                                                                                                                                                              },
                                                                                                                                                                              "url": "https://www.gisaid.org"
                                                                                                                                                                            }
                                                                                                                                                                          },
                                                                                                                                                                          {
                                                                                                                                                                            "branch_attrs": {
                                                                                                                                                                              "mutations": {}
                                                                                                                                                                            },
                                                                                                                                                                            "name": "Curacao/CW-RIVM-21710/2020",
                                                                                                                                                                            "node_attrs": {

                                                                                                                                                                              "author": {
                                                                                                                                                                                "author": "Adam Meijer et al",
                                                                                                                                                                                "value": "Adam Meijer et al"
                                                                                                                                                                              },
                                                                                                                                                                              "clade_membership": {
                                                                                                                                                                                "value": "20A"
                                                                                                                                                                              },
                                                                                                                                                                              "country": {
                                                                                                                                                                                "value": "Curacao"
                                                                                                                                                                              },
                                                                                                                                                                              "div": 16,
                                                                                                                                                                              "division": {
                                                                                                                                                                                "value": "Curacao"
                                                                                                                                                                              },
                                                                                                                                                                              "division_exposure": {
                                                                                                                                                                                "value": "Curacao"
                                                                                                                                                                              },
                                                                                                                                                                              "gisaid_epi_isl": {
                                                                                                                                                                                "value": "EPI_ISL_1014572"
                                                                                                                                                                              },
                                                                                                                                                                              "host": {
                                                                                                                                                                                "value": "Human"
                                                                                                                                                                              },
                                                                                                                                                                              "custom_location": {
                                                                                                                                                                                "confidence": {
                                                                                                                                                                                  "South America": 1.0
                                                                                                                                                                                },
                                                                                                                                                                                "entropy": -1.000088900581841e-12,
                                                                                                                                                                                "value": "South America"
                                                                                                                                                                              },
                                                                                                                                                                              "num_date": {
                                                                                                                                                                                "confidence": [
                                                                                                                                                                                  2020.8674863387978,
                                                                                                                                                                                  2020.8674863387978
                                                                                                                                                                                ],
                                                                                                                                                                                "value": 2020.8674863387978
                                                                                                                                                                              },
                                                                                                                                                                              "originating_lab": {
                                                                                                                                                                                "value": "Dutch COVID-19 response team"
                                                                                                                                                                              },
                                                                                                                                                                              "pangolin_lineage": {
                                                                                                                                                                                "value": "B.1.240"
                                                                                                                                                                              },
                                                                                                                                                                              "recency": {
                                                                                                                                                                                "value": "One month ago"
                                                                                                                                                                              },
                                                                                                                                                                              "region": {
                                                                                                                                                                                "value": "South America"
                                                                                                                                                                              },
                                                                                                                                                                              "region_exposure": {
                                                                                                                                                                                "value": "South America"
                                                                                                                                                                              },
                                                                                                                                                                              "subclade_membership": {
                                                                                                                                                                                "value": "20A"
                                                                                                                                                                              },
                                                                                                                                                                              "submitting_lab": {
                                                                                                                                                                                "value": "National Institute for Public Health and the Environment (RIVM)"
                                                                                                                                                                              },
                                                                                                                                                                              "url": "https://www.gisaid.org"
                                                                                                                                                                            }
                                                                                                                                                                          }
                                                                                                                                                                        ],
                                                                                                                                                                        "name": "NODE_0000838",
                                                                                                                                                                        "node_attrs": {
                                                                                                                                                                          "clade_membership": {
                                                                                                                                                                            "value": "20A"
                                                                                                                                                                          },
                                                                                                                                                                          "div": 16,
                                                                                                                                                                          "custom_location": {
                                                                                                                                                                            "confidence": {
                                                                                                                                                                              "Europe": 0.001194102470762476,
                                                                                                                                                                              "South America": 0.998220246086418
                                                                                                                                                                            },
                                                                                                                                                                            "entropy": 0.014955400030158847,
                                                                                                                                                                            "value": "South America"
                                                                                                                                                                          },
                                                                                                                                                                          "num_date": {
                                                                                                                                                                            "confidence": [
                                                                                                                                                                              2020.8125125304357,
                                                                                                                                                                              2020.8319672131147
                                                                                                                                                                            ],
                                                                                                                                                                            "value": 2020.8292349726776
                                                                                                                                                                          },
                                                                                                                                                                          "subclade_membership": {
                                                                                                                                                                            "value": "20A"
                                                                                                                                                                          }
                                                                                                                                                                        }
                                                                                                                                                                      }
                                                                                                                                                                    ],
                                                                                                                                                                    "name": "NODE_0000726",
                                                                                                                                                                    "node_attrs": {
                                                                                                                                                                      "clade_membership": {
                                                                                                                                                                        "value": "20A"
                                                                                                                                                                      },
                                                                                                                                                                      "div": 16,
                                                                                                                                                                      "custom_location": {
                                                                                                                                                                        "confidence": {
                                                                                                                                                                          "Europe": 0.0012053707434462055,
                                                                                                                                                                          "South America": 0.9982064044216648
                                                                                                                                                                        },
                                                                                                                                                                        "entropy": 0.01505351795752332,
                                                                                                                                                                        "value": "South America"
                                                                                                                                                                      },
                                                                                                                                                                      "num_date": {
                                                                                                                                                                        "confidence": [
                                                                                                                                                                          2020.7938755714736,
                                                                                                                                                                          2020.8292349726776
                                                                                                                                                                        ],
                                                                                                                                                                        "value": 2020.8236246846532
                                                                                                                                                                      },
                                                                                                                                                                      "subclade_membership": {
                                                                                                                                                                        "value": "20A"
                                                                                                                                                                      }
                                                                                                                                                                    }
                                                                                                                                                                  },
                                                                                                                                                                  {
                                                                                                                                                                    "branch_attrs": {
                                                                                                                                                                      "mutations": {
                                                                                                                                                                        "nuc": [
                                                                                                                                                                          "C2842T"
                                                                                                                                                                        ]
                                                                                                                                                                      }
                                                                                                                                                                    },
                                                                                                                                                                    "children": [
                                                                                                                                                                      {
                                                                                                                                                                        "branch_attrs": {
                                                                                                                                                                          "mutations": {
                                                                                                                                                                            "nuc": [
                                                                                                                                                                              "T6262C"
                                                                                                                                                                            ]
                                                                                                                                                                          }
                                                                                                                                                                        },
                                                                                                                                                                        "name": "Curacao/CW-RIVM-21709/2020",
                                                                                                                                                                        "node_attrs": {

                                                                                                                                                                          "author": {
                                                                                                                                                                            "author": "Adam Meijer et al",
                                                                                                                                                                            "value": "Adam Meijer et al"
                                                                                                                                                                          },
                                                                                                                                                                          "clade_membership": {
                                                                                                                                                                            "value": "20A"
                                                                                                                                                                          },
                                                                                                                                                                          "country": {
                                                                                                                                                                            "value": "Curacao"
                                                                                                                                                                          },
                                                                                                                                                                          "div": 17,
                                                                                                                                                                          "division": {
                                                                                                                                                                            "value": "Curacao"
                                                                                                                                                                          },
                                                                                                                                                                          "division_exposure": {
                                                                                                                                                                            "value": "Curacao"
                                                                                                                                                                          },
                                                                                                                                                                          "gisaid_epi_isl": {
                                                                                                                                                                            "value": "EPI_ISL_1014573"
                                                                                                                                                                          },
                                                                                                                                                                          "host": {
                                                                                                                                                                            "value": "Human"
                                                                                                                                                                          },
                                                                                                                                                                          "custom_location": {
                                                                                                                                                                            "confidence": {
                                                                                                                                                                              "South America": 0.9999999999999999
                                                                                                                                                                            },
                                                                                                                                                                            "entropy": -9.99866855976916e-13,
                                                                                                                                                                            "value": "South America"
                                                                                                                                                                          },
                                                                                                                                                                          "num_date": {
                                                                                                                                                                            "confidence": [
                                                                                                                                                                              2020.8592896174864,
                                                                                                                                                                              2020.8592896174864
                                                                                                                                                                            ],
                                                                                                                                                                            "value": 2020.8592896174864
                                                                                                                                                                          },
                                                                                                                                                                          "originating_lab": {
                                                                                                                                                                            "value": "Dutch COVID-19 response team"
                                                                                                                                                                          },
                                                                                                                                                                          "pangolin_lineage": {
                                                                                                                                                                            "value": "B.1.240"
                                                                                                                                                                          },
                                                                                                                                                                          "recency": {
                                                                                                                                                                            "value": "One month ago"
                                                                                                                                                                          },
                                                                                                                                                                          "region": {
                                                                                                                                                                            "value": "South America"
                                                                                                                                                                          },
                                                                                                                                                                          "region_exposure": {
                                                                                                                                                                            "value": "South America"
                                                                                                                                                                          },
                                                                                                                                                                          "subclade_membership": {
                                                                                                                                                                            "value": "20A"
                                                                                                                                                                          },
                                                                                                                                                                          "submitting_lab": {
                                                                                                                                                                            "value": "National Institute for Public Health and the Environment (RIVM)"
                                                                                                                                                                          },
                                                                                                                                                                          "url": "https://www.gisaid.org"
                                                                                                                                                                        }
                                                                                                                                                                      },
                                                                                                                                                                      {
                                                                                                                                                                        "branch_attrs": {
                                                                                                                                                                          "mutations": {
                                                                                                                                                                            "nuc": [
                                                                                                                                                                              "C5239T",
                                                                                                                                                                              "C23854T"
                                                                                                                                                                            ]
                                                                                                                                                                          }
                                                                                                                                                                        },
                                                                                                                                                                        "name": "Curacao/CW-RIVM-21708/2020",
                                                                                                                                                                        "node_attrs": {

                                                                                                                                                                          "author": {
                                                                                                                                                                            "author": "Adam Meijer et al",
                                                                                                                                                                            "value": "Adam Meijer et al"
                                                                                                                                                                          },
                                                                                                                                                                          "clade_membership": {
                                                                                                                                                                            "value": "20A"
                                                                                                                                                                          },
                                                                                                                                                                          "country": {
                                                                                                                                                                            "value": "Curacao"
                                                                                                                                                                          },
                                                                                                                                                                          "div": 18,
                                                                                                                                                                          "division": {
                                                                                                                                                                            "value": "Curacao"
                                                                                                                                                                          },
                                                                                                                                                                          "division_exposure": {
                                                                                                                                                                            "value": "Curacao"
                                                                                                                                                                          },
                                                                                                                                                                          "gisaid_epi_isl": {
                                                                                                                                                                            "value": "EPI_ISL_1014574"
                                                                                                                                                                          },
                                                                                                                                                                          "host": {
                                                                                                                                                                            "value": "Human"
                                                                                                                                                                          },
                                                                                                                                                                          "custom_location": {
                                                                                                                                                                            "confidence": {
                                                                                                                                                                              "South America": 0.9999999999999999
                                                                                                                                                                            },
                                                                                                                                                                            "entropy": -9.99866855976916e-13,
                                                                                                                                                                            "value": "South America"
                                                                                                                                                                          },
                                                                                                                                                                          "num_date": {
                                                                                                                                                                            "confidence": [
                                                                                                                                                                              2020.8510928961748,
                                                                                                                                                                              2020.8510928961748
                                                                                                                                                                            ],
                                                                                                                                                                            "value": 2020.8510928961748
                                                                                                                                                                          },
                                                                                                                                                                          "originating_lab": {
                                                                                                                                                                            "value": "Dutch COVID-19 response team"
                                                                                                                                                                          },
                                                                                                                                                                          "pangolin_lineage": {
                                                                                                                                                                            "value": "B.1.240"
                                                                                                                                                                          },
                                                                                                                                                                          "recency": {
                                                                                                                                                                            "value": "One month ago"
                                                                                                                                                                          },
                                                                                                                                                                          "region": {
                                                                                                                                                                            "value": "South America"
                                                                                                                                                                          },
                                                                                                                                                                          "region_exposure": {
                                                                                                                                                                            "value": "South America"
                                                                                                                                                                          },
                                                                                                                                                                          "subclade_membership": {
                                                                                                                                                                            "value": "20A"
                                                                                                                                                                          },
                                                                                                                                                                          "submitting_lab": {
                                                                                                                                                                            "value": "National Institute for Public Health and the Environment (RIVM)"
                                                                                                                                                                          },
                                                                                                                                                                          "url": "https://www.gisaid.org"
                                                                                                                                                                        }
                                                                                                                                                                      },
                                                                                                                                                                      {
                                                                                                                                                                        "branch_attrs": {
                                                                                                                                                                          "mutations": {}
                                                                                                                                                                        },
                                                                                                                                                                        "children": [
                                                                                                                                                                          {
                                                                                                                                                                            "branch_attrs": {
                                                                                                                                                                              "mutations": {}
                                                                                                                                                                            },
                                                                                                                                                                            "name": "Curacao/CW-RIVM-21707/2020",
                                                                                                                                                                            "node_attrs": {
                                                                                                                                                                              "author": {
                                                                                                                                                                                "author": "Adam Meijer et al",
                                                                                                                                                                                "value": "Adam Meijer et al"
                                                                                                                                                                              },
                                                                                                                                                                              "clade_membership": {
                                                                                                                                                                                "value": "20A"
                                                                                                                                                                              },
                                                                                                                                                                              "country": {
                                                                                                                                                                                "value": "Curacao"
                                                                                                                                                                              },
                                                                                                                                                                              "div": 16,
                                                                                                                                                                              "division": {
                                                                                                                                                                                "value": "Curacao"
                                                                                                                                                                              },
                                                                                                                                                                              "division_exposure": {
                                                                                                                                                                                "value": "Curacao"
                                                                                                                                                                              },
                                                                                                                                                                              "gisaid_epi_isl": {
                                                                                                                                                                                "value": "EPI_ISL_1014575"
                                                                                                                                                                              },
                                                                                                                                                                              "host": {
                                                                                                                                                                                "value": "Human"
                                                                                                                                                                              },
                                                                                                                                                                              "custom_location": {
                                                                                                                                                                                "confidence": {
                                                                                                                                                                                  "South America": 1.0
                                                                                                                                                                                },
                                                                                                                                                                                "entropy": -1.000088900581841e-12,
                                                                                                                                                                                "value": "South America"
                                                                                                                                                                              },
                                                                                                                                                                              "num_date": {
                                                                                                                                                                                "confidence": [
                                                                                                                                                                                  2020.8510928961748,
                                                                                                                                                                                  2020.8510928961748
                                                                                                                                                                                ],
                                                                                                                                                                                "value": 2020.8510928961748
                                                                                                                                                                              },
                                                                                                                                                                              "originating_lab": {
                                                                                                                                                                                "value": "Dutch COVID-19 response team"
                                                                                                                                                                              },
                                                                                                                                                                              "pangolin_lineage": {
                                                                                                                                                                                "value": "B.1.240"
                                                                                                                                                                              },
                                                                                                                                                                              "recency": {
                                                                                                                                                                                "value": "One month ago"
                                                                                                                                                                              },
                                                                                                                                                                              "region": {
                                                                                                                                                                                "value": "South America"
                                                                                                                                                                              },
                                                                                                                                                                              "region_exposure": {
                                                                                                                                                                                "value": "South America"
                                                                                                                                                                              },
                                                                                                                                                                              "subclade_membership": {
                                                                                                                                                                                "value": "20A"
                                                                                                                                                                              },
                                                                                                                                                                              "submitting_lab": {
                                                                                                                                                                                "value": "National Institute for Public Health and the Environment (RIVM)"
                                                                                                                                                                              },
                                                                                                                                                                              "url": "https://www.gisaid.org"
                                                                                                                                                                            }
                                                                                                                                                                          },
                                                                                                                                                                          {
                                                                                                                                                                            "branch_attrs": {
                                                                                                                                                                              "mutations": {
                                                                                                                                                                                "nuc": [
                                                                                                                                                                                  "A17856G"
                                                                                                                                                                                ]
                                                                                                                                                                              }
                                                                                                                                                                            },
                                                                                                                                                                            "children": [
                                                                                                                                                                              {
                                                                                                                                                                                "branch_attrs": {
                                                                                                                                                                                  "mutations": {
                                                                                                                                                                                    "nuc": [
                                                                                                                                                                                      "T19221C"
                                                                                                                                                                                    ]
                                                                                                                                                                                  }
                                                                                                                                                                                },
                                                                                                                                                                                "name": "Curacao/CW-RIVM-21731/2020",
                                                                                                                                                                                "node_attrs": {

                                                                                                                                                                                  "author": {
                                                                                                                                                                                    "author": "Adam Meijer et al",
                                                                                                                                                                                    "value": "Adam Meijer et al"
                                                                                                                                                                                  },
                                                                                                                                                                                  "clade_membership": {
                                                                                                                                                                                    "value": "20A"
                                                                                                                                                                                  },
                                                                                                                                                                                  "country": {
                                                                                                                                                                                    "value": "Curacao"
                                                                                                                                                                                  },
                                                                                                                                                                                  "div": 18,
                                                                                                                                                                                  "division": {
                                                                                                                                                                                    "value": "Curacao"
                                                                                                                                                                                  },
                                                                                                                                                                                  "division_exposure": {
                                                                                                                                                                                    "value": "Curacao"
                                                                                                                                                                                  },
                                                                                                                                                                                  "gisaid_epi_isl": {
                                                                                                                                                                                    "value": "EPI_ISL_1014552"
                                                                                                                                                                                  },
                                                                                                                                                                                  "host": {
                                                                                                                                                                                    "value": "Human"
                                                                                                                                                                                  },
                                                                                                                                                                                  "custom_location": {
                                                                                                                                                                                    "confidence": {
                                                                                                                                                                                      "South America": 1.0
                                                                                                                                                                                    },
                                                                                                                                                                                    "entropy": -1.000088900581841e-12,
                                                                                                                                                                                    "value": "South America"
                                                                                                                                                                                  },
                                                                                                                                                                                  "num_date": {
                                                                                                                                                                                    "confidence": [
                                                                                                                                                                                      2020.9767759562842,
                                                                                                                                                                                      2020.9767759562842
                                                                                                                                                                                    ],
                                                                                                                                                                                    "value": 2020.9767759562842
                                                                                                                                                                                  },
                                                                                                                                                                                  "originating_lab": {
                                                                                                                                                                                    "value": "Dutch COVID-19 response team"
                                                                                                                                                                                  },
                                                                                                                                                                                  "pangolin_lineage": {
                                                                                                                                                                                    "value": "B.1.240"
                                                                                                                                                                                  },
                                                                                                                                                                                  "recency": {
                                                                                                                                                                                    "value": "One month ago"
                                                                                                                                                                                  },
                                                                                                                                                                                  "region": {
                                                                                                                                                                                    "value": "South America"
                                                                                                                                                                                  },
                                                                                                                                                                                  "region_exposure": {
                                                                                                                                                                                    "value": "South America"
                                                                                                                                                                                  },
                                                                                                                                                                                  "subclade_membership": {
                                                                                                                                                                                    "value": "20A"
                                                                                                                                                                                  },
                                                                                                                                                                                  "submitting_lab": {
                                                                                                                                                                                    "value": "National Institute for Public Health and the Environment (RIVM)"
                                                                                                                                                                                  },
                                                                                                                                                                                  "url": "https://www.gisaid.org"
                                                                                                                                                                                }
                                                                                                                                                                              },
                                                                                                                                                                              {
                                                                                                                                                                                "branch_attrs": {
                                                                                                                                                                                  "mutations": {
                                                                                                                                                                                    "nuc": [
                                                                                                                                                                                      "T4214C"
                                                                                                                                                                                    ]
                                                                                                                                                                                  }
                                                                                                                                                                                },
                                                                                                                                                                                "name": "Curacao/CW-RIVM-21711/2020",
                                                                                                                                                                                "node_attrs": {

                                                                                                                                                                                  "author": {
                                                                                                                                                                                    "author": "Adam Meijer et al",
                                                                                                                                                                                    "value": "Adam Meijer et al"
                                                                                                                                                                                  },
                                                                                                                                                                                  "clade_membership": {
                                                                                                                                                                                    "value": "20A"
                                                                                                                                                                                  },
                                                                                                                                                                                  "country": {
                                                                                                                                                                                    "value": "Curacao"
                                                                                                                                                                                  },
                                                                                                                                                                                  "div": 18,
                                                                                                                                                                                  "division": {
                                                                                                                                                                                    "value": "Curacao"
                                                                                                                                                                                  },
                                                                                                                                                                                  "division_exposure": {
                                                                                                                                                                                    "value": "Curacao"
                                                                                                                                                                                  },
                                                                                                                                                                                  "gisaid_epi_isl": {
                                                                                                                                                                                    "value": "EPI_ISL_1014571"
                                                                                                                                                                                  },
                                                                                                                                                                                  "host": {
                                                                                                                                                                                    "value": "Human"
                                                                                                                                                                                  },
                                                                                                                                                                                  "custom_location": {
                                                                                                                                                                                    "confidence": {
                                                                                                                                                                                      "South America": 1.0
                                                                                                                                                                                    },
                                                                                                                                                                                    "entropy": -1.000088900581841e-12,
                                                                                                                                                                                    "value": "South America"
                                                                                                                                                                                  },
                                                                                                                                                                                  "num_date": {
                                                                                                                                                                                    "confidence": [
                                                                                                                                                                                      2020.9248633879781,
                                                                                                                                                                                      2020.9248633879781
                                                                                                                                                                                    ],
                                                                                                                                                                                    "value": 2020.9248633879781
                                                                                                                                                                                  },
                                                                                                                                                                                  "originating_lab": {
                                                                                                                                                                                    "value": "Dutch COVID-19 response team"
                                                                                                                                                                                  },
                                                                                                                                                                                  "pangolin_lineage": {
                                                                                                                                                                                    "value": "B.1.240"
                                                                                                                                                                                  },
                                                                                                                                                                                  "recency": {
                                                                                                                                                                                    "value": "One month ago"
                                                                                                                                                                                  },
                                                                                                                                                                                  "region": {
                                                                                                                                                                                    "value": "South America"
                                                                                                                                                                                  },
                                                                                                                                                                                  "region_exposure": {
                                                                                                                                                                                    "value": "South America"
                                                                                                                                                                                  },
                                                                                                                                                                                  "subclade_membership": {
                                                                                                                                                                                    "value": "20A"
                                                                                                                                                                                  },
                                                                                                                                                                                  "submitting_lab": {
                                                                                                                                                                                    "value": "National Institute for Public Health and the Environment (RIVM)"
                                                                                                                                                                                  },
                                                                                                                                                                                  "url": "https://www.gisaid.org"
                                                                                                                                                                                }
                                                                                                                                                                              }
                                                                                                                                                                            ],
                                                                                                                                                                            "name": "NODE_0000731",
                                                                                                                                                                            "node_attrs": {
                                                                                                                                                                              "clade_membership": {
                                                                                                                                                                                "value": "20A"
                                                                                                                                                                              },
                                                                                                                                                                              "div": 17,
                                                                                                                                                                              "custom_location": {
                                                                                                                                                                                "confidence": {
                                                                                                                                                                                  "Europe": 0.001193992606923768,
                                                                                                                                                                                  "South America": 0.998220378508019
                                                                                                                                                                                },
                                                                                                                                                                                "entropy": 0.014954465223138686,
                                                                                                                                                                                "value": "South America"
                                                                                                                                                                              },
                                                                                                                                                                              "num_date": {
                                                                                                                                                                                "confidence": [
                                                                                                                                                                                  2020.849201803954,
                                                                                                                                                                                  2020.9192228690436
                                                                                                                                                                                ],
                                                                                                                                                                                "value": 2020.894520684521
                                                                                                                                                                              },
```
