## Supplementary Data 2 for "Emergence of the novel SARS-CoV-2 lineage P.4.1 and massive spread of P.2 in South Brazil": ncov_CVL_RS_South_America_14Abr2021.json (part 11 of 64)

```
                                                                                                                                                                              "subclade_membership": {
                                                                                                                                                                                "value": "20A"
                                                                                                                                                                              }
                                                                                                                                                                            }
                                                                                                                                                                          }
                                                                                                                                                                        ],
                                                                                                                                                                        "name": "NODE_0000738",
                                                                                                                                                                        "node_attrs": {
                                                                                                                                                                          "clade_membership": {
                                                                                                                                                                            "value": "20A"
                                                                                                                                                                          },
                                                                                                                                                                          "div": 16,
                                                                                                                                                                          "custom_location": {
                                                                                                                                                                            "confidence": {
                                                                                                                                                                              "Europe": 0.0012040521486898778,
                                                                                                                                                                              "South America": 0.9982079779497436
                                                                                                                                                                            },
                                                                                                                                                                            "entropy": 0.015042448890504595,
                                                                                                                                                                            "value": "South America"
                                                                                                                                                                          },
                                                                                                                                                                          "num_date": {
                                                                                                                                                                            "confidence": [
                                                                                                                                                                              2020.7964548914333,
                                                                                                                                                                              2020.8510928961748
                                                                                                                                                                            ],
                                                                                                                                                                            "value": 2020.8416172202503
                                                                                                                                                                          },
                                                                                                                                                                          "subclade_membership": {
                                                                                                                                                                            "value": "20A"
                                                                                                                                                                          }
                                                                                                                                                                        }
                                                                                                                                                                      }
                                                                                                                                                                    ],
                                                                                                                                                                    "name": "NODE_0000728",
                                                                                                                                                                    "node_attrs": {
                                                                                                                                                                      "clade_membership": {
                                                                                                                                                                        "value": "20A"
                                                                                                                                                                      },
                                                                                                                                                                      "div": 16,
                                                                                                                                                                      "custom_location": {
                                                                                                                                                                        "confidence": {
                                                                                                                                                                          "South America": 0.999849901528538
                                                                                                                                                                        },
                                                                                                                                                                        "entropy": 0.0015820160356116862,
                                                                                                                                                                        "value": "South America"
                                                                                                                                                                      },
                                                                                                                                                                      "num_date": {
                                                                                                                                                                        "confidence": [
                                                                                                                                                                          2020.7775547825386,
                                                                                                                                                                          2020.8397638071115
                                                                                                                                                                        ],
                                                                                                                                                                        "value": 2020.8171531960834
                                                                                                                                                                      },
                                                                                                                                                                      "subclade_membership": {
                                                                                                                                                                        "value": "20A"
                                                                                                                                                                      }
                                                                                                                                                                    }
                                                                                                                                                                  }
                                                                                                                                                                ],
                                                                                                                                                                "name": "NODE_0000724",
                                                                                                                                                                "node_attrs": {
                                                                                                                                                                  "clade_membership": {
                                                                                                                                                                    "value": "20A"
                                                                                                                                                                  },
                                                                                                                                                                  "div": 15,
                                                                                                                                                                  "custom_location": {
                                                                                                                                                                    "confidence": {
                                                                                                                                                                      "South America": 0.9998326639481561
                                                                                                                                                                    },
                                                                                                                                                                    "entropy": 0.001743305547799327,
                                                                                                                                                                    "value": "South America"
                                                                                                                                                                  },
                                                                                                                                                                  "num_date": {
                                                                                                                                                                    "confidence": [
                                                                                                                                                                      2020.7382092584864,
                                                                                                                                                                      2020.818306010929
                                                                                                                                                                    ],
                                                                                                                                                                    "value": 2020.7795052900474
                                                                                                                                                                  },
                                                                                                                                                                  "subclade_membership": {
                                                                                                                                                                    "value": "20A"
                                                                                                                                                                  }
                                                                                                                                                                }
                                                                                                                                                              },
                                                                                                                                                              {
                                                                                                                                                                "branch_attrs": {
                                                                                                                                                                  "mutations": {
                                                                                                                                                                    "nuc": [
                                                                                                                                                                      "A14010G",
                                                                                                                                                                      "C16338T",
                                                                                                                                                                      "T29206C"
                                                                                                                                                                    ]
                                                                                                                                                                  }
                                                                                                                                                                },
                                                                                                                                                                "children": [
                                                                                                                                                                  {
                                                                                                                                                                    "branch_attrs": {
                                                                                                                                                                      "labels": {
                                                                                                                                                                        "aa": "ORF1a: Q3859H"
                                                                                                                                                                      },
                                                                                                                                                                      "mutations": {
                                                                                                                                                                        "ORF1a": [
                                                                                                                                                                          "Q3859H"
                                                                                                                                                                        ],
                                                                                                                                                                        "nuc": [
                                                                                                                                                                          "G11842T",
                                                                                                                                                                          "G29734T"
                                                                                                                                                                        ]
                                                                                                                                                                      }
                                                                                                                                                                    },
                                                                                                                                                                    "children": [
                                                                                                                                                                      {
                                                                                                                                                                        "branch_attrs": {
                                                                                                                                                                          "labels": {
                                                                                                                                                                            "aa": "ORF1a: S481F"
                                                                                                                                                                          },
                                                                                                                                                                          "mutations": {
                                                                                                                                                                            "ORF1a": [
                                                                                                                                                                              "S481F"
                                                                                                                                                                            ],
                                                                                                                                                                            "nuc": [
                                                                                                                                                                              "C1707T",
                                                                                                                                                                              "C21742T"
                                                                                                                                                                            ]
                                                                                                                                                                          }
                                                                                                                                                                        },
                                                                                                                                                                        "children": [
                                                                                                                                                                          {
                                                                                                                                                                            "branch_attrs": {
                                                                                                                                                                              "mutations": {}
                                                                                                                                                                            },
                                                                                                                                                                            "name": "Aruba/AW-RIVM-11740/2021",
                                                                                                                                                                            "node_attrs": {
                                                                                                                                                                              "author": {
                                                                                                                                                                                "author": "Adam Meijer et al",
                                                                                                                                                                                "value": "Adam Meijer et al"
                                                                                                                                                                              },
                                                                                                                                                                              "clade_membership": {
                                                                                                                                                                                "value": "20A"
                                                                                                                                                                              },
                                                                                                                                                                              "country": {
                                                                                                                                                                                "value": "Aruba"
                                                                                                                                                                              },
                                                                                                                                                                              "div": 20,
                                                                                                                                                                              "division": {
                                                                                                                                                                                "value": "Aruba"
                                                                                                                                                                              },
                                                                                                                                                                              "division_exposure": {
                                                                                                                                                                                "value": "Aruba"
                                                                                                                                                                              },
                                                                                                                                                                              "gisaid_epi_isl": {
                                                                                                                                                                                "value": "EPI_ISL_1014601"
                                                                                                                                                                              },
                                                                                                                                                                              "host": {
                                                                                                                                                                                "value": "Human"
                                                                                                                                                                              },
                                                                                                                                                                              "custom_location": {
                                                                                                                                                                                "confidence": {
                                                                                                                                                                                  "South America": 1.0
                                                                                                                                                                                },
                                                                                                                                                                                "entropy": -1.000088900581841e-12,
                                                                                                                                                                                "value": "South America"
                                                                                                                                                                              },
                                                                                                                                                                              "num_date": {
                                                                                                                                                                                "confidence": [
                                                                                                                                                                                  2021.0863013698631,
                                                                                                                                                                                  2021.0863013698631
                                                                                                                                                                                ],
                                                                                                                                                                                "value": 2021.0863013698631
                                                                                                                                                                              },
                                                                                                                                                                              "originating_lab": {
                                                                                                                                                                                "value": "Dutch COVID-19 response team"
                                                                                                                                                                              },
                                                                                                                                                                              "pangolin_lineage": {
                                                                                                                                                                                "value": "B.1.240"
                                                                                                                                                                              },
                                                                                                                                                                              "recency": {
                                                                                                                                                                                "value": "One month ago"
                                                                                                                                                                              },
                                                                                                                                                                              "region": {
                                                                                                                                                                                "value": "South America"
                                                                                                                                                                              },
                                                                                                                                                                              "region_exposure": {
                                                                                                                                                                                "value": "South America"
                                                                                                                                                                              },
                                                                                                                                                                              "subclade_membership": {
                                                                                                                                                                                "value": "20A"
                                                                                                                                                                              },
                                                                                                                                                                              "submitting_lab": {
                                                                                                                                                                                "value": "National Institute for Public Health and the Environment (RIVM)"
                                                                                                                                                                              },
                                                                                                                                                                              "url": "https://www.gisaid.org"
                                                                                                                                                                            }
                                                                                                                                                                          },
                                                                                                                                                                          {
                                                                                                                                                                            "branch_attrs": {
                                                                                                                                                                              "mutations": {}
                                                                                                                                                                            },
                                                                                                                                                                            "name": "Aruba/AW-RIVM-11396/2021",
                                                                                                                                                                            "node_attrs": {
                                                                                                                                                                              "author": {
                                                                                                                                                                                "author": "Adam Meijer et al",
                                                                                                                                                                                "value": "Adam Meijer et al"
                                                                                                                                                                              },
                                                                                                                                                                              "clade_membership": {
                                                                                                                                                                                "value": "20A"
                                                                                                                                                                              },
                                                                                                                                                                              "country": {
                                                                                                                                                                                "value": "Aruba"
                                                                                                                                                                              },
                                                                                                                                                                              "div": 20,
                                                                                                                                                                              "division": {
                                                                                                                                                                                "value": "Aruba"
                                                                                                                                                                              },
                                                                                                                                                                              "division_exposure": {
                                                                                                                                                                                "value": "Aruba"
                                                                                                                                                                              },
                                                                                                                                                                              "gisaid_epi_isl": {
                                                                                                                                                                                "value": "EPI_ISL_1014661"
                                                                                                                                                                              },
                                                                                                                                                                              "host": {
                                                                                                                                                                                "value": "Human"
                                                                                                                                                                              },
                                                                                                                                                                              "custom_location": {
                                                                                                                                                                                "confidence": {
                                                                                                                                                                                  "South America": 1.0
                                                                                                                                                                                },
                                                                                                                                                                                "entropy": -1.000088900581841e-12,
                                                                                                                                                                                "value": "South America"
                                                                                                                                                                              },
                                                                                                                                                                              "num_date": {
                                                                                                                                                                                "confidence": [
                                                                                                                                                                                  2021.0753424657535,
                                                                                                                                                                                  2021.0753424657535
                                                                                                                                                                                ],
                                                                                                                                                                                "value": 2021.0753424657535
                                                                                                                                                                              },
                                                                                                                                                                              "originating_lab": {
                                                                                                                                                                                "value": "Dutch COVID-19 response team"
                                                                                                                                                                              },
                                                                                                                                                                              "pangolin_lineage": {
                                                                                                                                                                                "value": "B.1.240"
                                                                                                                                                                              },
                                                                                                                                                                              "recency": {
                                                                                                                                                                                "value": "One month ago"
                                                                                                                                                                              },
                                                                                                                                                                              "region": {
                                                                                                                                                                                "value": "South America"
                                                                                                                                                                              },
                                                                                                                                                                              "region_exposure": {
                                                                                                                                                                                "value": "South America"
                                                                                                                                                                              },
                                                                                                                                                                              "subclade_membership": {
                                                                                                                                                                                "value": "20A"
                                                                                                                                                                              },
                                                                                                                                                                              "submitting_lab": {
                                                                                                                                                                                "value": "National Institute for Public Health and the Environment (RIVM)"
                                                                                                                                                                              },
                                                                                                                                                                              "url": "https://www.gisaid.org"
                                                                                                                                                                            }
                                                                                                                                                                          }
                                                                                                                                                                        ],
                                                                                                                                                                        "name": "NODE_0000734",
                                                                                                                                                                        "node_attrs": {
                                                                                                                                                                          "clade_membership": {
                                                                                                                                                                            "value": "20A"
                                                                                                                                                                          },
                                                                                                                                                                          "div": 20,
                                                                                                                                                                          "custom_location": {
                                                                                                                                                                            "confidence": {
                                                                                                                                                                              "Europe": 0.001214686003059557,
                                                                                                                                                                              "South America": 0.9981932298838799
                                                                                                                                                                            },
                                                                                                                                                                            "entropy": 0.015149627766831649,
                                                                                                                                                                            "value": "South America"
                                                                                                                                                                          },
                                                                                                                                                                          "num_date": {
                                                                                                                                                                            "confidence": [
                                                                                                                                                                              2021.0373309400918,
                                                                                                                                                                              2021.0753424657535
                                                                                                                                                                            ],
                                                                                                                                                                            "value": 2021.072816909894
                                                                                                                                                                          },
                                                                                                                                                                          "subclade_membership": {
                                                                                                                                                                            "value": "20A"
                                                                                                                                                                          }
                                                                                                                                                                        }
                                                                                                                                                                      },
                                                                                                                                                                      {
                                                                                                                                                                        "branch_attrs": {
                                                                                                                                                                          "mutations": {
                                                                                                                                                                            "nuc": [
                                                                                                                                                                              "A4336G"
                                                                                                                                                                            ]
                                                                                                                                                                          }
                                                                                                                                                                        },
                                                                                                                                                                        "children": [
                                                                                                                                                                          {
                                                                                                                                                                            "branch_attrs": {
                                                                                                                                                                              "mutations": {}
                                                                                                                                                                            },
                                                                                                                                                                            "name": "Aruba/AW-RIVM-11736/2021",
                                                                                                                                                                            "node_attrs": {
                                                                                                                                                                              "author": {
                                                                                                                                                                                "author": "Adam Meijer et al",
                                                                                                                                                                                "value": "Adam Meijer et al"
                                                                                                                                                                              },
                                                                                                                                                                              "clade_membership": {
                                                                                                                                                                                "value": "20A"
                                                                                                                                                                              },
                                                                                                                                                                              "country": {
                                                                                                                                                                                "value": "Aruba"
                                                                                                                                                                              },
                                                                                                                                                                              "div": 19,
                                                                                                                                                                              "division": {
                                                                                                                                                                                "value": "Aruba"
                                                                                                                                                                              },
                                                                                                                                                                              "division_exposure": {
                                                                                                                                                                                "value": "Aruba"
                                                                                                                                                                              },
                                                                                                                                                                              "gisaid_epi_isl": {
                                                                                                                                                                                "value": "EPI_ISL_1014605"
                                                                                                                                                                              },
                                                                                                                                                                              "host": {
                                                                                                                                                                                "value": "Human"
                                                                                                                                                                              },
                                                                                                                                                                              "custom_location": {
                                                                                                                                                                                "confidence": {
                                                                                                                                                                                  "South America": 1.0
                                                                                                                                                                                },
                                                                                                                                                                                "entropy": -1.000088900581841e-12,
                                                                                                                                                                                "value": "South America"
                                                                                                                                                                              },
                                                                                                                                                                              "num_date": {
                                                                                                                                                                                "confidence": [
                                                                                                                                                                                  2021.0863013698631,
                                                                                                                                                                                  2021.0863013698631
                                                                                                                                                                                ],
                                                                                                                                                                                "value": 2021.0863013698631
                                                                                                                                                                              },
                                                                                                                                                                              "originating_lab": {
                                                                                                                                                                                "value": "Dutch COVID-19 response team"
                                                                                                                                                                              },
                                                                                                                                                                              "pangolin_lineage": {
                                                                                                                                                                                "value": "B.1.240"
                                                                                                                                                                              },
                                                                                                                                                                              "recency": {
                                                                                                                                                                                "value": "One month ago"
                                                                                                                                                                              },
                                                                                                                                                                              "region": {
                                                                                                                                                                                "value": "South America"
                                                                                                                                                                              },
                                                                                                                                                                              "region_exposure": {
                                                                                                                                                                                "value": "South America"
                                                                                                                                                                              },
                                                                                                                                                                              "subclade_membership": {
                                                                                                                                                                                "value": "20A"
                                                                                                                                                                              },
                                                                                                                                                                              "submitting_lab": {
                                                                                                                                                                                "value": "National Institute for Public Health and the Environment (RIVM)"
                                                                                                                                                                              },
                                                                                                                                                                              "url": "https://www.gisaid.org"
                                                                                                                                                                            }
                                                                                                                                                                          },
                                                                                                                                                                          {
                                                                                                                                                                            "branch_attrs": {
                                                                                                                                                                              "mutations": {}
                                                                                                                                                                            },
                                                                                                                                                                            "name": "Aruba/AW-RIVM-11423/2021",
                                                                                                                                                                            "node_attrs": {
                                                                                                                                                                              "author": {
                                                                                                                                                                                "author": "Adam Meijer et al",
                                                                                                                                                                                "value": "Adam Meijer et al"
                                                                                                                                                                              },
                                                                                                                                                                              "clade_membership": {
                                                                                                                                                                                "value": "20A"
                                                                                                                                                                              },
                                                                                                                                                                              "country": {
                                                                                                                                                                                "value": "Aruba"
                                                                                                                                                                              },
                                                                                                                                                                              "div": 19,
                                                                                                                                                                              "division": {
                                                                                                                                                                                "value": "Aruba"
                                                                                                                                                                              },
                                                                                                                                                                              "division_exposure": {
                                                                                                                                                                                "value": "Aruba"
                                                                                                                                                                              },
                                                                                                                                                                              "gisaid_epi_isl": {
                                                                                                                                                                                "value": "EPI_ISL_1014653"
                                                                                                                                                                              },
                                                                                                                                                                              "host": {
                                                                                                                                                                                "value": "Human"
                                                                                                                                                                              },
                                                                                                                                                                              "custom_location": {
                                                                                                                                                                                "confidence": {
                                                                                                                                                                                  "South America": 1.0
                                                                                                                                                                                },
                                                                                                                                                                                "entropy": -1.000088900581841e-12,
                                                                                                                                                                                "value": "South America"
                                                                                                                                                                              },
                                                                                                                                                                              "num_date": {
                                                                                                                                                                                "confidence": [
                                                                                                                                                                                  2021.0753424657535,
                                                                                                                                                                                  2021.0753424657535
                                                                                                                                                                                ],
                                                                                                                                                                                "value": 2021.0753424657535
                                                                                                                                                                              },
                                                                                                                                                                              "originating_lab": {
                                                                                                                                                                                "value": "Dutch COVID-19 response team"
                                                                                                                                                                              },
                                                                                                                                                                              "pangolin_lineage": {
                                                                                                                                                                                "value": "B.1.240"
                                                                                                                                                                              },
                                                                                                                                                                              "recency": {
                                                                                                                                                                                "value": "One month ago"
                                                                                                                                                                              },
                                                                                                                                                                              "region": {
                                                                                                                                                                                "value": "South America"
                                                                                                                                                                              },
                                                                                                                                                                              "region_exposure": {
                                                                                                                                                                                "value": "South America"
                                                                                                                                                                              },
                                                                                                                                                                              "subclade_membership": {
                                                                                                                                                                                "value": "20A"
                                                                                                                                                                              },
                                                                                                                                                                              "submitting_lab": {
                                                                                                                                                                                "value": "National Institute for Public Health and the Environment (RIVM)"
                                                                                                                                                                              },
                                                                                                                                                                              "url": "https://www.gisaid.org"
                                                                                                                                                                            }
                                                                                                                                                                          }
                                                                                                                                                                        ],
                                                                                                                                                                        "name": "NODE_0000735",
                                                                                                                                                                        "node_attrs": {
                                                                                                                                                                          "clade_membership": {
                                                                                                                                                                            "value": "20A"
                                                                                                                                                                          },
                                                                                                                                                                          "div": 19,
                                                                                                                                                                          "custom_location": {
                                                                                                                                                                            "confidence": {
                                                                                                                                                                              "Europe": 0.001214686003059557,
                                                                                                                                                                              "South America": 0.9981932298838799
                                                                                                                                                                            },
                                                                                                                                                                            "entropy": 0.015149627766831649,
                                                                                                                                                                            "value": "South America"
                                                                                                                                                                          },
                                                                                                                                                                          "num_date": {
                                                                                                                                                                            "confidence": [
                                                                                                                                                                              2021.0255601372057,
                                                                                                                                                                              2021.0753424657535
                                                                                                                                                                            ],
                                                                                                                                                                            "value": 2021.072816909894
                                                                                                                                                                          },
                                                                                                                                                                          "subclade_membership": {
                                                                                                                                                                            "value": "20A"
                                                                                                                                                                          }
                                                                                                                                                                        }
                                                                                                                                                                      }
                                                                                                                                                                    ],
                                                                                                                                                                    "name": "NODE_0000733",
                                                                                                                                                                    "node_attrs": {
                                                                                                                                                                      "clade_membership": {
                                                                                                                                                                        "value": "20A"
                                                                                                                                                                      },
                                                                                                                                                                      "div": 18,
                                                                                                                                                                      "custom_location": {
                                                                                                                                                                        "confidence": {
                                                                                                                                                                          "Europe": 0.0014459809594131636,
                                                                                                                                                                          "South America": 0.9978765560515247
                                                                                                                                                                        },
                                                                                                                                                                        "entropy": 0.017419079538814882,
                                                                                                                                                                        "value": "South America"
                                                                                                                                                                      },
                                                                                                                                                                      "num_date": {
                                                                                                                                                                        "confidence": [
                                                                                                                                                                          2020.9237058599801,
                                                                                                                                                                          2021.05249631323
                                                                                                                                                                        ],
                                                                                                                                                                        "value": 2020.9895538214678
                                                                                                                                                                      },
                                                                                                                                                                      "subclade_membership": {
                                                                                                                                                                        "value": "20A"
                                                                                                                                                                      }
                                                                                                                                                                    }
                                                                                                                                                                  },
                                                                                                                                                                  {
                                                                                                                                                                    "branch_attrs": {
                                                                                                                                                                      "labels": {
                                                                                                                                                                        "aa": "S: A829S"
                                                                                                                                                                      },
                                                                                                                                                                      "mutations": {
                                                                                                                                                                        "S": [
                                                                                                                                                                          "A829S"
                                                                                                                                                                        ],
                                                                                                                                                                        "nuc": [
                                                                                                                                                                          "G24047T"
                                                                                                                                                                        ]
                                                                                                                                                                      }
                                                                                                                                                                    },
                                                                                                                                                                    "children": [
                                                                                                                                                                      {
                                                                                                                                                                        "branch_attrs": {
                                                                                                                                                                          "mutations": {
                                                                                                                                                                            "nuc": [
                                                                                                                                                                              "A5176T"
                                                                                                                                                                            ]
                                                                                                                                                                          }
                                                                                                                                                                        },
                                                                                                                                                                        "children": [
                                                                                                                                                                          {
                                                                                                                                                                            "branch_attrs": {
                                                                                                                                                                              "labels": {
                                                                                                                                                                                "aa": "ORF3a: P267L"
                                                                                                                                                                              },
                                                                                                                                                                              "mutations": {
                                                                                                                                                                                "ORF3a": [
                                                                                                                                                                                  "P267L"
                                                                                                                                                                                ],
                                                                                                                                                                                "nuc": [
                                                                                                                                                                                  "C26192T"
                                                                                                                                                                                ]
                                                                                                                                                                              }
                                                                                                                                                                            },
                                                                                                                                                                            "name": "Aruba/AW-RIVM-11610/2021",
                                                                                                                                                                            "node_attrs": {
                                                                                                                                                                              "author": {
                                                                                                                                                                                "author": "Adam Meijer et al",
                                                                                                                                                                                "value": "Adam Meijer et al"
                                                                                                                                                                              },
                                                                                                                                                                              "clade_membership": {
                                                                                                                                                                                "value": "20A"
                                                                                                                                                                              },
                                                                                                                                                                              "country": {
                                                                                                                                                                                "value": "Aruba"
                                                                                                                                                                              },
                                                                                                                                                                              "div": 19,
                                                                                                                                                                              "division": {
                                                                                                                                                                                "value": "Aruba"
                                                                                                                                                                              },
                                                                                                                                                                              "division_exposure": {
                                                                                                                                                                                "value": "Aruba"
                                                                                                                                                                              },
                                                                                                                                                                              "gisaid_epi_isl": {
                                                                                                                                                                                "value": "EPI_ISL_1014612"
                                                                                                                                                                              },
                                                                                                                                                                              "host": {
                                                                                                                                                                                "value": "Human"
                                                                                                                                                                              },
                                                                                                                                                                              "custom_location": {
                                                                                                                                                                                "confidence": {
                                                                                                                                                                                  "South America": 1.0
                                                                                                                                                                                },
                                                                                                                                                                                "entropy": -1.000088900581841e-12,
                                                                                                                                                                                "value": "South America"
                                                                                                                                                                              },
                                                                                                                                                                              "num_date": {
                                                                                                                                                                                "confidence": [
                                                                                                                                                                                  2021.0753424657535,
                                                                                                                                                                                  2021.0753424657535
                                                                                                                                                                                ],
                                                                                                                                                                                "value": 2021.0753424657535
                                                                                                                                                                              },
                                                                                                                                                                              "originating_lab": {
                                                                                                                                                                                "value": "Dutch COVID-19 response team"
                                                                                                                                                                              },
                                                                                                                                                                              "pangolin_lineage": {
                                                                                                                                                                                "value": "B.1.240"
                                                                                                                                                                              },
                                                                                                                                                                              "recency": {
                                                                                                                                                                                "value": "One month ago"
                                                                                                                                                                              },
                                                                                                                                                                              "region": {
                                                                                                                                                                                "value": "South America"
                                                                                                                                                                              },
                                                                                                                                                                              "region_exposure": {
                                                                                                                                                                                "value": "South America"
                                                                                                                                                                              },
                                                                                                                                                                              "subclade_membership": {
                                                                                                                                                                                "value": "20A"
                                                                                                                                                                              },
                                                                                                                                                                              "submitting_lab": {
                                                                                                                                                                                "value": "National Institute for Public Health and the Environment (RIVM)"
                                                                                                                                                                              },
                                                                                                                                                                              "url": "https://www.gisaid.org"
                                                                                                                                                                            }
                                                                                                                                                                          },
                                                                                                                                                                          {
                                                                                                                                                                            "branch_attrs": {
                                                                                                                                                                              "labels": {
                                                                                                                                                                                "aa": "M: W75L"
                                                                                                                                                                              },
                                                                                                                                                                              "mutations": {
                                                                                                                                                                                "M": [
                                                                                                                                                                                  "W75L"
                                                                                                                                                                                ],
                                                                                                                                                                                "nuc": [
                                                                                                                                                                                  "G26746T"
                                                                                                                                                                                ]
                                                                                                                                                                              }
                                                                                                                                                                            },
                                                                                                                                                                            "name": "Aruba/AW-RIVM-12790/2021",
                                                                                                                                                                            "node_attrs": {
                                                                                                                                                                              "author": {
                                                                                                                                                                                "author": "Adam Meijer et al",
                                                                                                                                                                                "value": "Adam Meijer et al"
                                                                                                                                                                              },
                                                                                                                                                                              "clade_membership": {
                                                                                                                                                                                "value": "20A"
                                                                                                                                                                              },
                                                                                                                                                                              "country": {
                                                                                                                                                                                "value": "Aruba"
                                                                                                                                                                              },
                                                                                                                                                                              "div": 19,
                                                                                                                                                                              "division": {
                                                                                                                                                                                "value": "Aruba"
                                                                                                                                                                              },
                                                                                                                                                                              "division_exposure": {
                                                                                                                                                                                "value": "Aruba"
                                                                                                                                                                              },
                                                                                                                                                                              "gisaid_epi_isl": {
                                                                                                                                                                                "value": "EPI_ISL_1035805"
                                                                                                                                                                              },
                                                                                                                                                                              "host": {
                                                                                                                                                                                "value": "Human"
                                                                                                                                                                              },
                                                                                                                                                                              "custom_location": {
                                                                                                                                                                                "confidence": {
                                                                                                                                                                                  "South America": 1.0
                                                                                                                                                                                },
                                                                                                                                                                                "entropy": -1.000088900581841e-12,
                                                                                                                                                                                "value": "South America"
                                                                                                                                                                              },
                                                                                                                                                                              "num_date": {
                                                                                                                                                                                "confidence": [
                                                                                                                                                                                  2021.1054794520549,
                                                                                                                                                                                  2021.1054794520549
                                                                                                                                                                                ],
                                                                                                                                                                                "value": 2021.1054794520549
                                                                                                                                                                              },
                                                                                                                                                                              "originating_lab": {
                                                                                                                                                                                "value": "Dutch COVID-19 response team"
                                                                                                                                                                              },
                                                                                                                                                                              "pangolin_lineage": {
                                                                                                                                                                                "value": "B.1.240"
                                                                                                                                                                              },
                                                                                                                                                                              "recency": {
                                                                                                                                                                                "value": "One week ago"
                                                                                                                                                                              },
                                                                                                                                                                              "region": {
                                                                                                                                                                                "value": "South America"
                                                                                                                                                                              },
                                                                                                                                                                              "region_exposure": {
                                                                                                                                                                                "value": "South America"
                                                                                                                                                                              },
                                                                                                                                                                              "subclade_membership": {
                                                                                                                                                                                "value": "20A"
                                                                                                                                                                              },
                                                                                                                                                                              "submitting_lab": {
                                                                                                                                                                                "value": "National Institute for Public Health and the Environment (RIVM)"
                                                                                                                                                                              },
                                                                                                                                                                              "url": "https://www.gisaid.org"
                                                                                                                                                                            }
                                                                                                                                                                          }
                                                                                                                                                                        ],
                                                                                                                                                                        "name": "NODE_0000741",
                                                                                                                                                                        "node_attrs": {
                                                                                                                                                                          "clade_membership": {
                                                                                                                                                                            "value": "20A"
                                                                                                                                                                          },
                                                                                                                                                                          "div": 18,
                                                                                                                                                                          "custom_location": {
                                                                                                                                                                            "confidence": {
                                                                                                                                                                              "Europe": 0.0011017628934439194,
                                                                                                                                                                              "South America": 0.9983494103390442
                                                                                                                                                                            },
                                                                                                                                                                            "entropy": 0.014007679296775474,
                                                                                                                                                                            "value": "South America"
                                                                                                                                                                          },
                                                                                                                                                                          "num_date": {
                                                                                                                                                                            "confidence": [
                                                                                                                                                                              2020.9650019251958,
                                                                                                                                                                              2021.068565472708
                                                                                                                                                                            ],
                                                                                                                                                                            "value": 2021.0476741564605
                                                                                                                                                                          },
                                                                                                                                                                          "subclade_membership": {
                                                                                                                                                                            "value": "20A"
                                                                                                                                                                          }
                                                                                                                                                                        }
                                                                                                                                                                      },
                                                                                                                                                                      {
                                                                                                                                                                        "branch_attrs": {
                                                                                                                                                                          "labels": {
                                                                                                                                                                            "aa": "ORF1a: T2016K"
                                                                                                                                                                          },
                                                                                                                                                                          "mutations": {
                                                                                                                                                                            "ORF1a": [
                                                                                                                                                                              "T2016K"
                                                                                                                                                                            ],
                                                                                                                                                                            "nuc": [
                                                                                                                                                                              "T1333C",
                                                                                                                                                                              "C6312A"
                                                                                                                                                                            ]
                                                                                                                                                                          }
                                                                                                                                                                        },
                                                                                                                                                                        "children": [
                                                                                                                                                                          {
                                                                                                                                                                            "branch_attrs": {
                                                                                                                                                                              "mutations": {}
                                                                                                                                                                            },
                                                                                                                                                                            "name": "Aruba/AW-RIVM-13174/2021",
                                                                                                                                                                            "node_attrs": {
                                                                                                                                                                              "author": {
                                                                                                                                                                                "author": "Adam Meijer et al",
                                                                                                                                                                                "value": "Adam Meijer et al"
                                                                                                                                                                              },
                                                                                                                                                                              "clade_membership": {
                                                                                                                                                                                "value": "20A"
                                                                                                                                                                              },
                                                                                                                                                                              "country": {
                                                                                                                                                                                "value": "Aruba"
                                                                                                                                                                              },
                                                                                                                                                                              "div": 19,
                                                                                                                                                                              "division": {
                                                                                                                                                                                "value": "Aruba"
                                                                                                                                                                              },
                                                                                                                                                                              "division_exposure": {
                                                                                                                                                                                "value": "Aruba"
                                                                                                                                                                              },
                                                                                                                                                                              "gisaid_epi_isl": {
                                                                                                                                                                                "value": "EPI_ISL_1035779"
                                                                                                                                                                              },
                                                                                                                                                                              "host": {
                                                                                                                                                                                "value": "Human"
                                                                                                                                                                              },
                                                                                                                                                                              "custom_location": {
                                                                                                                                                                                "confidence": {
                                                                                                                                                                                  "South America": 1.0
                                                                                                                                                                                },
                                                                                                                                                                                "entropy": -1.000088900581841e-12,
                                                                                                                                                                                "value": "South America"
                                                                                                                                                                              },
                                                                                                                                                                              "num_date": {
                                                                                                                                                                                "confidence": [
                                                                                                                                                                                  2021.1109589041096,
                                                                                                                                                                                  2021.1109589041096
                                                                                                                                                                                ],
                                                                                                                                                                                "value": 2021.1109589041096
                                                                                                                                                                              },
                                                                                                                                                                              "originating_lab": {
                                                                                                                                                                                "value": "Dutch COVID-19 response team"
                                                                                                                                                                              },
                                                                                                                                                                              "pangolin_lineage": {
                                                                                                                                                                                "value": "B.1.240"
                                                                                                                                                                              },
                                                                                                                                                                              "recency": {
                                                                                                                                                                                "value": "One week ago"
                                                                                                                                                                              },
                                                                                                                                                                              "region": {
                                                                                                                                                                                "value": "South America"
                                                                                                                                                                              },
                                                                                                                                                                              "region_exposure": {
                                                                                                                                                                                "value": "South America"
                                                                                                                                                                              },
                                                                                                                                                                              "subclade_membership": {
                                                                                                                                                                                "value": "20A"
                                                                                                                                                                              },
                                                                                                                                                                              "submitting_lab": {
                                                                                                                                                                                "value": "National Institute for Public Health and the Environment (RIVM)"
                                                                                                                                                                              },
                                                                                                                                                                              "url": "https://www.gisaid.org"
                                                                                                                                                                            }
                                                                                                                                                                          },
                                                                                                                                                                          {
                                                                                                                                                                            "branch_attrs": {
                                                                                                                                                                              "mutations": {}
                                                                                                                                                                            },
                                                                                                                                                                            "name": "Aruba/AW-RIVM-13180/2021",
                                                                                                                                                                            "node_attrs": {
                                                                                                                                                                              "author": {
                                                                                                                                                                                "author": "Adam Meijer et al",
                                                                                                                                                                                "value": "Adam Meijer et al"
                                                                                                                                                                              },
                                                                                                                                                                              "clade_membership": {
                                                                                                                                                                                "value": "20A"
                                                                                                                                                                              },
                                                                                                                                                                              "country": {
                                                                                                                                                                                "value": "Aruba"
                                                                                                                                                                              },
                                                                                                                                                                              "div": 19,
                                                                                                                                                                              "division": {
                                                                                                                                                                                "value": "Aruba"
                                                                                                                                                                              },
                                                                                                                                                                              "division_exposure": {
                                                                                                                                                                                "value": "Aruba"
                                                                                                                                                                              },
                                                                                                                                                                              "gisaid_epi_isl": {
                                                                                                                                                                                "value": "EPI_ISL_1035773"
                                                                                                                                                                              },
                                                                                                                                                                              "host": {
                                                                                                                                                                                "value": "Human"
                                                                                                                                                                              },
                                                                                                                                                                              "custom_location": {
                                                                                                                                                                                "confidence": {
                                                                                                                                                                                  "South America": 1.0
                                                                                                                                                                                },
                                                                                                                                                                                "entropy": -1.000088900581841e-12,
                                                                                                                                                                                "value": "South America"
                                                                                                                                                                              },
                                                                                                                                                                              "num_date": {
                                                                                                                                                                                "confidence": [
                                                                                                                                                                                  2021.1109589041096,
                                                                                                                                                                                  2021.1109589041096
                                                                                                                                                                                ],
                                                                                                                                                                                "value": 2021.1109589041096
                                                                                                                                                                              },
                                                                                                                                                                              "originating_lab": {
                                                                                                                                                                                "value": "Dutch COVID-19 response team"
                                                                                                                                                                              },
                                                                                                                                                                              "pangolin_lineage": {
                                                                                                                                                                                "value": "B.1.240"
                                                                                                                                                                              },
                                                                                                                                                                              "recency": {
                                                                                                                                                                                "value": "One week ago"
                                                                                                                                                                              },
                                                                                                                                                                              "region": {
                                                                                                                                                                                "value": "South America"
                                                                                                                                                                              },
                                                                                                                                                                              "region_exposure": {
                                                                                                                                                                                "value": "South America"
                                                                                                                                                                              },
                                                                                                                                                                              "subclade_membership": {
                                                                                                                                                                                "value": "20A"
                                                                                                                                                                              },
                                                                                                                                                                              "submitting_lab": {
                                                                                                                                                                                "value": "National Institute for Public Health and the Environment (RIVM)"
                                                                                                                                                                              },
                                                                                                                                                                              "url": "https://www.gisaid.org"
                                                                                                                                                                            }
                                                                                                                                                                          },
                                                                                                                                                                          {
                                                                                                                                                                            "branch_attrs": {
                                                                                                                                                                              "mutations": {}
                                                                                                                                                                            },
                                                                                                                                                                            "children": [
                                                                                                                                                                              {
                                                                                                                                                                                "branch_attrs": {
                                                                                                                                                                                  "mutations": {}
                                                                                                                                                                                },
                                                                                                                                                                                "name": "Aruba/AW-RIVM-12808/2021",
                                                                                                                                                                                "node_attrs": {
                                                                                                                                                                                  "author": {
                                                                                                                                                                                    "author": "Adam Meijer et al",
                                                                                                                                                                                    "value": "Adam Meijer et al"
                                                                                                                                                                                  },
                                                                                                                                                                                  "clade_membership": {
                                                                                                                                                                                    "value": "20A"
                                                                                                                                                                                  },
                                                                                                                                                                                  "country": {
                                                                                                                                                                                    "value": "Aruba"
                                                                                                                                                                                  },
                                                                                                                                                                                  "div": 19,
                                                                                                                                                                                  "division": {
                                                                                                                                                                                    "value": "Aruba"
                                                                                                                                                                                  },
                                                                                                                                                                                  "division_exposure": {
                                                                                                                                                                                    "value": "Aruba"
                                                                                                                                                                                  },
                                                                                                                                                                                  "gisaid_epi_isl": {
                                                                                                                                                                                    "value": "EPI_ISL_1035791"
                                                                                                                                                                                  },
                                                                                                                                                                                  "host": {
                                                                                                                                                                                    "value": "Human"
                                                                                                                                                                                  },
                                                                                                                                                                                  "custom_location": {
                                                                                                                                                                                    "confidence": {
                                                                                                                                                                                      "South America": 0.9999999999999999
                                                                                                                                                                                    },
                                                                                                                                                                                    "entropy": -9.99866855976916e-13,
                                                                                                                                                                                    "value": "South America"
                                                                                                                                                                                  },
                                                                                                                                                                                  "num_date": {
                                                                                                                                                                                    "confidence": [
                                                                                                                                                                                      2021.1054794520549,
                                                                                                                                                                                      2021.1054794520549
                                                                                                                                                                                    ],
                                                                                                                                                                                    "value": 2021.1054794520549
                                                                                                                                                                                  },
                                                                                                                                                                                  "originating_lab": {
                                                                                                                                                                                    "value": "Dutch COVID-19 response team"
                                                                                                                                                                                  },
                                                                                                                                                                                  "pangolin_lineage": {
                                                                                                                                                                                    "value": "B.1.240"
                                                                                                                                                                                  },
                                                                                                                                                                                  "recency": {
                                                                                                                                                                                    "value": "One week ago"
                                                                                                                                                                                  },
                                                                                                                                                                                  "region": {
                                                                                                                                                                                    "value": "South America"
                                                                                                                                                                                  },
                                                                                                                                                                                  "region_exposure": {
                                                                                                                                                                                    "value": "South America"
                                                                                                                                                                                  },
                                                                                                                                                                                  "subclade_membership": {
                                                                                                                                                                                    "value": "20A"
                                                                                                                                                                                  },
                                                                                                                                                                                  "submitting_lab": {
                                                                                                                                                                                    "value": "National Institute for Public Health and the Environment (RIVM)"
                                                                                                                                                                                  },
                                                                                                                                                                                  "url": "https://www.gisaid.org"
                                                                                                                                                                                }
                                                                                                                                                                              },
                                                                                                                                                                              {
                                                                                                                                                                                "branch_attrs": {
                                                                                                                                                                                  "mutations": {}
                                                                                                                                                                                },
                                                                                                                                                                                "name": "Aruba/AW-RIVM-12793/2021",
                                                                                                                                                                                "node_attrs": {
                                                                                                                                                                                  "author": {
                                                                                                                                                                                    "author": "Adam Meijer et al",
                                                                                                                                                                                    "value": "Adam Meijer et al"
                                                                                                                                                                                  },
                                                                                                                                                                                  "clade_membership": {
                                                                                                                                                                                    "value": "20A"
                                                                                                                                                                                  },
                                                                                                                                                                                  "country": {
                                                                                                                                                                                    "value": "Aruba"
                                                                                                                                                                                  },
                                                                                                                                                                                  "div": 19,
                                                                                                                                                                                  "division": {
                                                                                                                                                                                    "value": "Aruba"
                                                                                                                                                                                  },
                                                                                                                                                                                  "division_exposure": {
                                                                                                                                                                                    "value": "Aruba"
                                                                                                                                                                                  },
                                                                                                                                                                                  "gisaid_epi_isl": {
                                                                                                                                                                                    "value": "EPI_ISL_1035802"
                                                                                                                                                                                  },
                                                                                                                                                                                  "host": {
                                                                                                                                                                                    "value": "Human"
                                                                                                                                                                                  },
                                                                                                                                                                                  "custom_location": {
                                                                                                                                                                                    "confidence": {
                                                                                                                                                                                      "South America": 0.9999999999999999
                                                                                                                                                                                    },
                                                                                                                                                                                    "entropy": -9.99866855976916e-13,
                                                                                                                                                                                    "value": "South America"
                                                                                                                                                                                  },
                                                                                                                                                                                  "num_date": {
                                                                                                                                                                                    "confidence": [
                                                                                                                                                                                      2021.1054794520549,
                                                                                                                                                                                      2021.1054794520549
                                                                                                                                                                                    ],
                                                                                                                                                                                    "value": 2021.1054794520549
                                                                                                                                                                                  },
                                                                                                                                                                                  "originating_lab": {
                                                                                                                                                                                    "value": "Dutch COVID-19 response team"
                                                                                                                                                                                  },
                                                                                                                                                                                  "pangolin_lineage": {
                                                                                                                                                                                    "value": "B.1.240"
                                                                                                                                                                                  },
                                                                                                                                                                                  "recency": {
                                                                                                                                                                                    "value": "One week ago"
                                                                                                                                                                                  },
                                                                                                                                                                                  "region": {
                                                                                                                                                                                    "value": "South America"
                                                                                                                                                                                  },
                                                                                                                                                                                  "region_exposure": {
                                                                                                                                                                                    "value": "South America"
                                                                                                                                                                                  },
                                                                                                                                                                                  "subclade_membership": {
                                                                                                                                                                                    "value": "20A"
                                                                                                                                                                                  },
                                                                                                                                                                                  "submitting_lab": {
                                                                                                                                                                                    "value": "National Institute for Public Health and the Environment (RIVM)"
                                                                                                                                                                                  },
                                                                                                                                                                                  "url": "https://www.gisaid.org"
                                                                                                                                                                                }
                                                                                                                                                                              }
                                                                                                                                                                            ],
                                                                                                                                                                            "name": "NODE_0000748",
                                                                                                                                                                            "node_attrs": {
                                                                                                                                                                              "clade_membership": {
                                                                                                                                                                                "value": "20A"
                                                                                                                                                                              },
                                                                                                                                                                              "div": 19,
                                                                                                                                                                              "custom_location": {
                                                                                                                                                                                "confidence": {
                                                                                                                                                                                  "Europe": 0.0010994517243464099,
                                                                                                                                                                                  "South America": 0.9983521810696148
                                                                                                                                                                                },
                                                                                                                                                                                "entropy": 0.01398792355128766,
                                                                                                                                                                                "value": "South America"
                                                                                                                                                                              },
                                                                                                                                                                              "num_date": {
                                                                                                                                                                                "confidence": [
                                                                                                                                                                                  2021.0727014211147,
                                                                                                                                                                                  2021.1054794520549
                                                                                                                                                                                ],
                                                                                                                                                                                "value": 2021.0852527621014
                                                                                                                                                                              },
                                                                                                                                                                              "subclade_membership": {
                                                                                                                                                                                "value": "20A"
                                                                                                                                                                              }
                                                                                                                                                                            }
                                                                                                                                                                          }
                                                                                                                                                                        ],
                                                                                                                                                                        "name": "NODE_0000742",
                                                                                                                                                                        "node_attrs": {
                                                                                                                                                                          "clade_membership": {
                                                                                                                                                                            "value": "20A"
                                                                                                                                                                          },
                                                                                                                                                                          "div": 19,
                                                                                                                                                                          "custom_location": {
                                                                                                                                                                            "confidence": {
                                                                                                                                                                              "South America": 0.9998509003689794
                                                                                                                                                                            },
                                                                                                                                                                            "entropy": 0.001572633425892775,
                                                                                                                                                                            "value": "South America"
                                                                                                                                                                          },
                                                                                                                                                                          "num_date": {
                                                                                                                                                                            "confidence": [
                                                                                                                                                                              2021.0440857970923,
                                                                                                                                                                              2021.0980793468304
                                                                                                                                                                            ],
                                                                                                                                                                            "value": 2021.0738766391949
                                                                                                                                                                          },
                                                                                                                                                                          "subclade_membership": {
                                                                                                                                                                            "value": "20A"
                                                                                                                                                                          }
                                                                                                                                                                        }
                                                                                                                                                                      },
                                                                                                                                                                      {
                                                                                                                                                                        "branch_attrs": {
                                                                                                                                                                          "mutations": {}
                                                                                                                                                                        },
                                                                                                                                                                        "children": [
                                                                                                                                                                          {
                                                                                                                                                                            "branch_attrs": {
                                                                                                                                                                              "mutations": {}
                                                                                                                                                                            },
                                                                                                                                                                            "name": "Aruba/AW-RIVM-13754/2021",
                                                                                                                                                                            "node_attrs": {
                                                                                                                                                                              "author": {
                                                                                                                                                                                "author": "Adam Meijer et al",
                                                                                                                                                                                "value": "Adam Meijer et al"
                                                                                                                                                                              },
                                                                                                                                                                              "clade_membership": {
                                                                                                                                                                                "value": "20A"
                                                                                                                                                                              },
                                                                                                                                                                              "country": {
                                                                                                                                                                                "value": "Aruba"
                                                                                                                                                                              },
                                                                                                                                                                              "div": 17,
                                                                                                                                                                              "division": {
                                                                                                                                                                                "value": "Aruba"
                                                                                                                                                                              },
                                                                                                                                                                              "division_exposure": {
                                                                                                                                                                                "value": "Aruba"
                                                                                                                                                                              },
                                                                                                                                                                              "gisaid_epi_isl": {
                                                                                                                                                                                "value": "EPI_ISL_1090212"
                                                                                                                                                                              },
                                                                                                                                                                              "host": {
                                                                                                                                                                                "value": "Human"
                                                                                                                                                                              },
                                                                                                                                                                              "custom_location": {
                                                                                                                                                                                "confidence": {
                                                                                                                                                                                  "South America": 1.0
                                                                                                                                                                                },
                                                                                                                                                                                "entropy": -1.000088900581841e-12,
                                                                                                                                                                                "value": "South America"
                                                                                                                                                                              },
                                                                                                                                                                              "num_date": {
                                                                                                                                                                                "confidence": [
                                                                                                                                                                                  2021.1164383561643,
                                                                                                                                                                                  2021.1164383561643
                                                                                                                                                                                ],
                                                                                                                                                                                "value": 2021.1164383561643
                                                                                                                                                                              },
                                                                                                                                                                              "originating_lab": {
                                                                                                                                                                                "value": "Dutch COVID-19 response team"
                                                                                                                                                                              },
                                                                                                                                                                              "pangolin_lineage": {
                                                                                                                                                                                "value": "B.1.240"
                                                                                                                                                                              },
                                                                                                                                                                              "recency": {
                                                                                                                                                                                "value": "3-7 days ago"
                                                                                                                                                                              },
                                                                                                                                                                              "region": {
                                                                                                                                                                                "value": "South America"
                                                                                                                                                                              },
                                                                                                                                                                              "region_exposure": {
                                                                                                                                                                                "value": "South America"
                                                                                                                                                                              },
                                                                                                                                                                              "subclade_membership": {
                                                                                                                                                                                "value": "20A"
                                                                                                                                                                              },
                                                                                                                                                                              "submitting_lab": {
                                                                                                                                                                                "value": "National Institute for Public Health and the Environment (RIVM)"
                                                                                                                                                                              },
                                                                                                                                                                              "url": "https://www.gisaid.org"
                                                                                                                                                                            }
                                                                                                                                                                          },
                                                                                                                                                                          {
                                                                                                                                                                            "branch_attrs": {
                                                                                                                                                                              "mutations": {}
                                                                                                                                                                            },
                                                                                                                                                                            "children": [
                                                                                                                                                                              {
                                                                                                                                                                                "branch_attrs": {
                                                                                                                                                                                  "mutations": {}
                                                                                                                                                                                },
                                                                                                                                                                                "name": "Aruba/AW-RIVM-11426/2021",
                                                                                                                                                                                "node_attrs": {
                                                                                                                                                                                  "author": {
                                                                                                                                                                                    "author": "Adam Meijer et al",
                                                                                                                                                                                    "value": "Adam Meijer et al"
                                                                                                                                                                                  },
                                                                                                                                                                                  "clade_membership": {
                                                                                                                                                                                    "value": "20A"
                                                                                                                                                                                  },
                                                                                                                                                                                  "country": {
                                                                                                                                                                                    "value": "Aruba"
                                                                                                                                                                                  },
                                                                                                                                                                                  "div": 17,
                                                                                                                                                                                  "division": {
                                                                                                                                                                                    "value": "Aruba"
                                                                                                                                                                                  },
                                                                                                                                                                                  "division_exposure": {
                                                                                                                                                                                    "value": "Aruba"
                                                                                                                                                                                  },
                                                                                                                                                                                  "gisaid_epi_isl": {
                                                                                                                                                                                    "value": "EPI_ISL_1014650"
                                                                                                                                                                                  },
                                                                                                                                                                                  "host": {
                                                                                                                                                                                    "value": "Human"
                                                                                                                                                                                  },
                                                                                                                                                                                  "custom_location": {
                                                                                                                                                                                    "confidence": {
                                                                                                                                                                                      "South America": 1.0
                                                                                                                                                                                    },
                                                                                                                                                                                    "entropy": -1.000088900581841e-12,
                                                                                                                                                                                    "value": "South America"
                                                                                                                                                                                  },
                                                                                                                                                                                  "num_date": {
                                                                                                                                                                                    "confidence": [
                                                                                                                                                                                      2021.0753424657535,
                                                                                                                                                                                      2021.0753424657535
                                                                                                                                                                                    ],
                                                                                                                                                                                    "value": 2021.0753424657535
                                                                                                                                                                                  },
                                                                                                                                                                                  "originating_lab": {
                                                                                                                                                                                    "value": "Dutch COVID-19 response team"
                                                                                                                                                                                  },
                                                                                                                                                                                  "pangolin_lineage": {
                                                                                                                                                                                    "value": "B.1.240"
                                                                                                                                                                                  },
                                                                                                                                                                                  "recency": {
                                                                                                                                                                                    "value": "One month ago"
                                                                                                                                                                                  },
                                                                                                                                                                                  "region": {
                                                                                                                                                                                    "value": "South America"
                                                                                                                                                                                  },
                                                                                                                                                                                  "region_exposure": {
                                                                                                                                                                                    "value": "South America"
                                                                                                                                                                                  },
                                                                                                                                                                                  "subclade_membership": {
                                                                                                                                                                                    "value": "20A"
                                                                                                                                                                                  },
                                                                                                                                                                                  "submitting_lab": {
                                                                                                                                                                                    "value": "National Institute for Public Health and the Environment (RIVM)"
                                                                                                                                                                                  },
                                                                                                                                                                                  "url": "https://www.gisaid.org"
                                                                                                                                                                                }
                                                                                                                                                                              },
                                                                                                                                                                              {
                                                                                                                                                                                "branch_attrs": {
                                                                                                                                                                                  "mutations": {}
                                                                                                                                                                                },
                                                                                                                                                                                "children": [
                                                                                                                                                                                  {
                                                                                                                                                                                    "branch_attrs": {
                                                                                                                                                                                      "mutations": {}
                                                                                                                                                                                    },
                                                                                                                                                                                    "name": "Aruba/AW-RIVM-11761/2021",
                                                                                                                                                                                    "node_attrs": {
                                                                                                                                                                                      "author": {
                                                                                                                                                                                        "author": "Adam Meijer et al",
                                                                                                                                                                                        "value": "Adam Meijer et al"
                                                                                                                                                                                      },
                                                                                                                                                                                      "clade_membership": {
                                                                                                                                                                                        "value": "20A"
                                                                                                                                                                                      },
                                                                                                                                                                                      "country": {
                                                                                                                                                                                        "value": "Aruba"
                                                                                                                                                                                      },
                                                                                                                                                                                      "div": 17,
                                                                                                                                                                                      "division": {
                                                                                                                                                                                        "value": "Aruba"
                                                                                                                                                                                      },
                                                                                                                                                                                      "division_exposure": {
                                                                                                                                                                                        "value": "Aruba"
                                                                                                                                                                                      },
                                                                                                                                                                                      "gisaid_epi_isl": {
                                                                                                                                                                                        "value": "EPI_ISL_1013807"
                                                                                                                                                                                      },
                                                                                                                                                                                      "host": {
                                                                                                                                                                                        "value": "Human"
                                                                                                                                                                                      },
                                                                                                                                                                                      "custom_location": {
                                                                                                                                                                                        "confidence": {
                                                                                                                                                                                          "South America": 1.0
                                                                                                                                                                                        },
                                                                                                                                                                                        "entropy": -1.000088900581841e-12,
                                                                                                                                                                                        "value": "South America"
                                                                                                                                                                                      },
                                                                                                                                                                                      "num_date": {
                                                                                                                                                                                        "confidence": [
                                                                                                                                                                                          2021.0863013698631,
                                                                                                                                                                                          2021.0863013698631
                                                                                                                                                                                        ],
                                                                                                                                                                                        "value": 2021.0863013698631
                                                                                                                                                                                      },
                                                                                                                                                                                      "originating_lab": {
                                                                                                                                                                                        "value": "Dutch COVID-19 response team"
                                                                                                                                                                                      },
                                                                                                                                                                                      "pangolin_lineage": {
                                                                                                                                                                                        "value": "B.1.240"
                                                                                                                                                                                      },
                                                                                                                                                                                      "recency": {
                                                                                                                                                                                        "value": "One month ago"
                                                                                                                                                                                      },
                                                                                                                                                                                      "region": {
                                                                                                                                                                                        "value": "South America"
                                                                                                                                                                                      },
                                                                                                                                                                                      "region_exposure": {
                                                                                                                                                                                        "value": "South America"
                                                                                                                                                                                      },
                                                                                                                                                                                      "subclade_membership": {
                                                                                                                                                                                        "value": "20A"
                                                                                                                                                                                      },
                                                                                                                                                                                      "submitting_lab": {
                                                                                                                                                                                        "value": "National Institute for Public Health and the Environment (RIVM)"
                                                                                                                                                                                      },
                                                                                                                                                                                      "url": "https://www.gisaid.org"
                                                                                                                                                                                    }
                                                                                                                                                                                  },
                                                                                                                                                                                  {
                                                                                                                                                                                    "branch_attrs": {
                                                                                                                                                                                      "mutations": {}
                                                                                                                                                                                    },
                                                                                                                                                                                    "name": "Aruba/AW-RIVM-11767/2021",
                                                                                                                                                                                    "node_attrs": {
                                                                                                                                                                                      "author": {
                                                                                                                                                                                        "author": "Adam Meijer et al",
                                                                                                                                                                                        "value": "Adam Meijer et al"
                                                                                                                                                                                      },
                                                                                                                                                                                      "clade_membership": {
                                                                                                                                                                                        "value": "20A"
                                                                                                                                                                                      },
                                                                                                                                                                                      "country": {
                                                                                                                                                                                        "value": "Aruba"
                                                                                                                                                                                      },
                                                                                                                                                                                      "div": 17,
                                                                                                                                                                                      "division": {
                                                                                                                                                                                        "value": "Aruba"
                                                                                                                                                                                      },
                                                                                                                                                                                      "division_exposure": {
                                                                                                                                                                                        "value": "Aruba"
                                                                                                                                                                                      },
                                                                                                                                                                                      "gisaid_epi_isl": {
                                                                                                                                                                                        "value": "EPI_ISL_1013813"
                                                                                                                                                                                      },
                                                                                                                                                                                      "host": {
                                                                                                                                                                                        "value": "Human"
                                                                                                                                                                                      },
                                                                                                                                                                                      "custom_location": {
                                                                                                                                                                                        "confidence": {
                                                                                                                                                                                          "South America": 1.0
                                                                                                                                                                                        },
                                                                                                                                                                                        "entropy": -1.000088900581841e-12,
                                                                                                                                                                                        "value": "South America"
                                                                                                                                                                                      },
                                                                                                                                                                                      "num_date": {
                                                                                                                                                                                        "confidence": [
                                                                                                                                                                                          2021.0863013698631,
                                                                                                                                                                                          2021.0863013698631
                                                                                                                                                                                        ],
                                                                                                                                                                                        "value": 2021.0863013698631
                                                                                                                                                                                      },
                                                                                                                                                                                      "originating_lab": {
                                                                                                                                                                                        "value": "Dutch COVID-19 response team"
                                                                                                                                                                                      },
                                                                                                                                                                                      "pangolin_lineage": {
                                                                                                                                                                                        "value": "B.1.240"
                                                                                                                                                                                      },
                                                                                                                                                                                      "recency": {
                                                                                                                                                                                        "value": "One month ago"
                                                                                                                                                                                      },
                                                                                                                                                                                      "region": {
                                                                                                                                                                                        "value": "South America"
                                                                                                                                                                                      },
                                                                                                                                                                                      "region_exposure": {
                                                                                                                                                                                        "value": "South America"
                                                                                                                                                                                      },
                                                                                                                                                                                      "subclade_membership": {
                                                                                                                                                                                        "value": "20A"
                                                                                                                                                                                      },
                                                                                                                                                                                      "submitting_lab": {
                                                                                                                                                                                        "value": "National Institute for Public Health and the Environment (RIVM)"
                                                                                                                                                                                      },
                                                                                                                                                                                      "url": "https://www.gisaid.org"
                                                                                                                                                                                    }
                                                                                                                                                                                  }
                                                                                                                                                                                ],
                                                                                                                                                                                "name": "NODE_0000852",
                                                                                                                                                                                "node_attrs": {
                                                                                                                                                                                  "clade_membership": {
                                                                                                                                                                                    "value": "20A"
                                                                                                                                                                                  },
                                                                                                                                                                                  "div": 17,
                                                                                                                                                                                  "custom_location": {
                                                                                                                                                                                    "confidence": {
                                                                                                                                                                                      "Europe": 0.001202887248621605,
                                                                                                                                                                                      "South America": 0.9982086264936718
                                                                                                                                                                                    },
                                                                                                                                                                                    "entropy": 0.01503913133673231,
                                                                                                                                                                                    "value": "South America"
                                                                                                                                                                                  },
                                                                                                                                                                                  "num_date": {
                                                                                                                                                                                    "confidence": [
                                                                                                                                                                                      2021.0490963546813,
                                                                                                                                                                                      2021.0863013698631
                                                                                                                                                                                    ],
                                                                                                                                                                                    "value": 2021.082930254871
                                                                                                                                                                                  },
                                                                                                                                                                                  "subclade_membership": {
                                                                                                                                                                                    "value": "20A"
                                                                                                                                                                                  }
                                                                                                                                                                                }
                                                                                                                                                                              }
                                                                                                                                                                            ],
                                                                                                                                                                            "name": "NODE_0000850",
                                                                                                                                                                            "node_attrs": {
                                                                                                                                                                              "clade_membership": {
                                                                                                                                                                                "value": "20A"
                                                                                                                                                                              },
                                                                                                                                                                              "div": 17,
                                                                                                                                                                              "custom_location": {
                                                                                                                                                                                "confidence": {
                                                                                                                                                                                  "Europe": 0.0013078051644899763,
                                                                                                                                                                                  "South America": 0.9980641889449897
                                                                                                                                                                                },
                                                                                                                                                                                "entropy": 0.01608323481389435,
                                                                                                                                                                                "value": "South America"
                                                                                                                                                                              },
                                                                                                                                                                              "num_date": {
                                                                                                                                                                                "confidence": [
                                                                                                                                                                                  2021.021134221242,
                                                                                                                                                                                  2021.0753424657535
                                                                                                                                                                                ],
                                                                                                                                                                                "value": 2021.0721312593873
                                                                                                                                                                              },
                                                                                                                                                                              "subclade_membership": {
                                                                                                                                                                                "value": "20A"
                                                                                                                                                                              }
                                                                                                                                                                            }
                                                                                                                                                                          }
                                                                                                                                                                        ],
                                                                                                                                                                        "name": "NODE_0000848",
                                                                                                                                                                        "node_attrs": {
                                                                                                                                                                          "clade_membership": {
                                                                                                                                                                            "value": "20A"
                                                                                                                                                                          },
                                                                                                                                                                          "div": 17,
                                                                                                                                                                          "custom_location": {
                                                                                                                                                                            "confidence": {
                                                                                                                                                                              "Europe": 0.0012162957696183006,
                                                                                                                                                                              "South America": 0.9981921972753351
                                                                                                                                                                            },
                                                                                                                                                                            "entropy": 0.015155391655931844,
                                                                                                                                                                            "value": "South America"
                                                                                                                                                                          },
                                                                                                                                                                          "num_date": {
                                                                                                                                                                            "confidence": [
                                                                                                                                                                              2020.981845910445,
                                                                                                                                                                              2021.0752166866682
                                                                                                                                                                            ],
                                                                                                                                                                            "value": 2021.0490160563195
                                                                                                                                                                          },
                                                                                                                                                                          "subclade_membership": {
                                                                                                                                                                            "value": "20A"
                                                                                                                                                                          }
                                                                                                                                                                        }
                                                                                                                                                                      }
                                                                                                                                                                    ],
                                                                                                                                                                    "name": "NODE_0000736",
                                                                                                                                                                    "node_attrs": {
                                                                                                                                                                      "clade_membership": {
                                                                                                                                                                        "value": "20A"
                                                                                                                                                                      },
                                                                                                                                                                      "div": 17,
                                                                                                                                                                      "custom_location": {
                                                                                                                                                                        "confidence": {
                                                                                                                                                                          "South America": 0.9998180009465754
                                                                                                                                                                        },
                                                                                                                                                                        "entropy": 0.001879324951159094,
                                                                                                                                                                        "value": "South America"
                                                                                                                                                                      },
                                                                                                                                                                      "num_date": {
                                                                                                                                                                        "confidence": [
                                                                                                                                                                          2020.935673589404,
                                                                                                                                                                          2021.032298587858
                                                                                                                                                                        ],
                                                                                                                                                                        "value": 2020.971560911738
                                                                                                                                                                      },
                                                                                                                                                                      "subclade_membership": {
                                                                                                                                                                        "value": "20A"
                                                                                                                                                                      }
                                                                                                                                                                    }
                                                                                                                                                                  }
                                                                                                                                                                ],
                                                                                                                                                                "name": "NODE_0000732",
                                                                                                                                                                "node_attrs": {
                                                                                                                                                                  "clade_membership": {
                                                                                                                                                                    "value": "20A"
                                                                                                                                                                  },
                                                                                                                                                                  "div": 16,
                                                                                                                                                                  "custom_location": {
                                                                                                                                                                    "confidence": {
                                                                                                                                                                      "Europe": 0.0013639498082261988,
                                                                                                                                                                      "South America": 0.9979929375622676
                                                                                                                                                                    },
                                                                                                                                                                    "entropy": 0.016584675035544887,
                                                                                                                                                                    "value": "South America"
                                                                                                                                                                  },
                                                                                                                                                                  "num_date": {
                                                                                                                                                                    "confidence": [
                                                                                                                                                                      2020.726488845085,
                                                                                                                                                                      2021.0082827177944
                                                                                                                                                                    ],
                                                                                                                                                                    "value": 2020.8836479941817
                                                                                                                                                                  },
                                                                                                                                                                  "subclade_membership": {
                                                                                                                                                                    "value": "20A"
                                                                                                                                                                  }
                                                                                                                                                                }
                                                                                                                                                              }
                                                                                                                                                            ],
                                                                                                                                                            "name": "NODE_0000835",
                                                                                                                                                            "node_attrs": {
                                                                                                                                                              "clade_membership": {
                                                                                                                                                                "value": "20A"
                                                                                                                                                              },
                                                                                                                                                              "div": 13,
                                                                                                                                                              "custom_location": {
                                                                                                                                                                "confidence": {
                                                                                                                                                                  "Europe": 0.0014215546361555549,
                                                                                                                                                                  "South America": 0.997925013522454
                                                                                                                                                                },
                                                                                                                                                                "entropy": 0.017051819607888333,
                                                                                                                                                                "value": "South America"
                                                                                                                                                              },
                                                                                                                                                              "num_date": {
                                                                                                                                                                "confidence": [
                                                                                                                                                                  2020.5089446758543,
                                                                                                                                                                  2020.8112895950167
                                                                                                                                                                ],
                                                                                                                                                                "value": 2020.6056790500918
                                                                                                                                                              },
                                                                                                                                                              "subclade_membership": {
                                                                                                                                                                "value": "20A"
                                                                                                                                                              }
                                                                                                                                                            }
                                                                                                                                                          }
                                                                                                                                                        ],
                                                                                                                                                        "name": "NODE_0000833",
                                                                                                                                                        "node_attrs": {
                                                                                                                                                          "clade_membership": {
                                                                                                                                                            "value": "20A"
                                                                                                                                                          },
                                                                                                                                                          "div": 13,
                                                                                                                                                          "custom_location": {
                                                                                                                                                            "confidence": {
                                                                                                                                                              "Europe": 0.0021499366875789806,
                                                                                                                                                              "South America": 0.9970573680432787
                                                                                                                                                            },
                                                                                                                                                            "entropy": 0.022844503631222278,
                                                                                                                                                            "value": "South America"
                                                                                                                                                          },
                                                                                                                                                          "num_date": {
                                                                                                                                                            "confidence": [
                                                                                                                                                              2020.569736014019,
                                                                                                                                                              2020.6082559609308
                                                                                                                                                            ],
                                                                                                                                                            "value": 2020.5938573002861
                                                                                                                                                          },
                                                                                                                                                          "subclade_membership": {
                                                                                                                                                            "value": "20A"
                                                                                                                                                          }
                                                                                                                                                        }
                                                                                                                                                      }
                                                                                                                                                    ],
                                                                                                                                                    "name": "NODE_0000720",
                                                                                                                                                    "node_attrs": {
                                                                                                                                                      "clade_membership": {
                                                                                                                                                        "value": "20A"
                                                                                                                                                      },
                                                                                                                                                      "div": 13,
                                                                                                                                                      "custom_location": {
                                                                                                                                                        "confidence": {
                                                                                                                                                          "Europe": 0.008377822701132341,
                                                                                                                                                          "South America": 0.9900214886971245
                                                                                                                                                        },
                                                                                                                                                        "entropy": 0.06231282265677747,
                                                                                                                                                        "value": "South America"
                                                                                                                                                      },
                                                                                                                                                      "num_date": {
                                                                                                                                                        "confidence": [
                                                                                                                                                          2020.5505760868516,
                                                                                                                                                          2020.596991250736
                                                                                                                                                        ],
                                                                                                                                                        "value": 2020.5790757048355
                                                                                                                                                      },
                                                                                                                                                      "subclade_membership": {
                                                                                                                                                        "value": "20A"
                                                                                                                                                      }
                                                                                                                                                    }
                                                                                                                                                  }
                                                                                                                                                ],
                                                                                                                                                "name": "NODE_0000719",
                                                                                                                                                "node_attrs": {
                                                                                                                                                  "clade_membership": {
                                                                                                                                                    "value": "20A"
                                                                                                                                                  },
                                                                                                                                                  "div": 11,
                                                                                                                                                  "custom_location": {
                                                                                                                                                    "confidence": {
                                                                                                                                                      "Asia": 0.003951832433847287,
                                                                                                                                                      "Europe": 0.07910723259631004,
                                                                                                                                                      "North America": 0.0019339657973579797,
                                                                                                                                                      "South America": 0.9128515561676844
                                                                                                                                                    },
                                                                                                                                                    "entropy": 0.3325701609192776,
                                                                                                                                                    "value": "South America"
                                                                                                                                                  },
                                                                                                                                                  "num_date": {
                                                                                                                                                    "confidence": [
                                                                                                                                                      2020.4766655431408,
                                                                                                                                                      2020.5781368154878
                                                                                                                                                    ],
                                                                                                                                                    "value": 2020.5427108260697
                                                                                                                                                  },
                                                                                                                                                  "subclade_membership": {
                                                                                                                                                    "value": "20A"
                                                                                                                                                  }
                                                                                                                                                }
                                                                                                                                              }
                                                                                                                                            ],
                                                                                                                                            "name": "NODE_0000712",
                                                                                                                                            "node_attrs": {
                                                                                                                                              "clade_membership": {
                                                                                                                                                "value": "20A"
                                                                                                                                              },
                                                                                                                                              "div": 8,
                                                                                                                                              "custom_location": {
                                                                                                                                                "confidence": {
                                                                                                                                                  "Asia": 0.0037254376449619795,
                                                                                                                                                  "Europe": 0.8789275668151602,
                                                                                                                                                  "North America": 0.023572034343099915,
                                                                                                                                                  "South America": 0.09294586932399063
                                                                                                                                                },
                                                                                                                                                "entropy": 0.44951557479580684,
                                                                                                                                                "value": "Europe"
                                                                                                                                              },
                                                                                                                                              "num_date": {
                                                                                                                                                "confidence": [
                                                                                                                                                  2020.3950477982526,
                                                                                                                                                  2020.5181806490348
                                                                                                                                                ],
                                                                                                                                                "value": 2020.4725718917057
                                                                                                                                              },
                                                                                                                                              "subclade_membership": {
                                                                                                                                                "value": "20A"
                                                                                                                                              }
                                                                                                                                            }
                                                                                                                                          }
                                                                                                                                        ],
                                                                                                                                        "name": "NODE_0000792",
                                                                                                                                        "node_attrs": {
                                                                                                                                          "clade_membership": {
                                                                                                                                            "value": "20A"
                                                                                                                                          },
                                                                                                                                          "div": 6,
                                                                                                                                          "custom_location": {
                                                                                                                                            "confidence": {
                                                                                                                                              "Asia": 0.007577122666618272,
                                                                                                                                              "Europe": 0.9691707623878141,
                                                                                                                                              "North America": 0.0031399066572164944,
                                                                                                                                              "South America": 0.01849155296251761
                                                                                                                                            },
                                                                                                                                            "entropy": 0.17013852956317374,
                                                                                                                                            "value": "Europe"
                                                                                                                                          },
                                                                                                                                          "num_date": {
                                                                                                                                            "confidence": [
                                                                                                                                              2020.2725556102512,
                                                                                                                                              2020.421732519826
                                                                                                                                            ],
                                                                                                                                            "value": 2020.4012661633587
                                                                                                                                          },
                                                                                                                                          "subclade_membership": {
                                                                                                                                            "value": "20A"
                                                                                                                                          }
                                                                                                                                        }
                                                                                                                                      }
                                                                                                                                    ],
                                                                                                                                    "name": "NODE_0000790",
                                                                                                                                    "node_attrs": {
                                                                                                                                      "clade_membership": {
                                                                                                                                        "value": "20A"
                                                                                                                                      },
                                                                                                                                      "div": 6,
                                                                                                                                      "custom_location": {
                                                                                                                                        "confidence": {
                                                                                                                                          "Africa": 0.001578540039294703,
                                                                                                                                          "Asia": 0.006739496635077209,
                                                                                                                                          "Europe": 0.9853184829123378,
                                                                                                                                          "South America": 0.005575168600437404
                                                                                                                                        },
                                                                                                                                        "entropy": 0.09333422860020692,
                                                                                                                                        "value": "Europe"
                                                                                                                                      },
                                                                                                                                      "num_date": {
                                                                                                                                        "confidence": [
                                                                                                                                          2020.2718757318341,
                                                                                                                                          2020.4160857042511
                                                                                                                                        ],
                                                                                                                                        "value": 2020.3946301373348
                                                                                                                                      },
                                                                                                                                      "subclade_membership": {
                                                                                                                                        "value": "20A"
                                                                                                                                      }
                                                                                                                                    }
                                                                                                                                  }
                                                                                                                                ],
                                                                                                                                "name": "NODE_0000786",
                                                                                                                                "node_attrs": {
                                                                                                                                  "clade_membership": {
                                                                                                                                    "value": "20A"
                                                                                                                                  },
                                                                                                                                  "div": 6,
                                                                                                                                  "custom_location": {
                                                                                                                                    "confidence": {
                                                                                                                                      "Africa": 0.0038697784811413437,
                                                                                                                                      "Asia": 0.011147524937385246,
                                                                                                                                      "Europe": 0.9799936491744557,
                                                                                                                                      "South America": 0.004400980370476447
                                                                                                                                    },
                                                                                                                                    "entropy": 0.11997436735736049,
                                                                                                                                    "value": "Europe"
                                                                                                                                  },
                                                                                                                                  "num_date": {
                                                                                                                                    "confidence": [
                                                                                                                                      2020.1076472535212,
                                                                                                                                      2020.4040674618007
                                                                                                                                    ],
                                                                                                                                    "value": 2020.3878212677528
                                                                                                                                  },
                                                                                                                                  "subclade_membership": {
                                                                                                                                    "value": "20A"
                                                                                                                                  }
                                                                                                                                }
                                                                                                                              }
                                                                                                                            ],
                                                                                                                            "name": "NODE_0000783",
                                                                                                                            "node_attrs": {
                                                                                                                              "clade_membership": {
                                                                                                                                "value": "20A"
                                                                                                                              },
                                                                                                                              "div": 6,
                                                                                                                              "custom_location": {
                                                                                                                                "confidence": {
                                                                                                                                  "Africa": 0.022310981112873315,
                                                                                                                                  "Asia": 0.03361500996885543,
                                                                                                                                  "Europe": 0.9360057444099467,
                                                                                                                                  "South America": 0.007309282707730074
                                                                                                                                },
                                                                                                                                "entropy": 0.3026366928749419,
                                                                                                                                "value": "Europe"
                                                                                                                              },
                                                                                                                              "num_date": {
                                                                                                                                "confidence": [
                                                                                                                                  2020.106742810973,
                                                                                                                                  2020.3925378821712
                                                                                                                                ],
                                                                                                                                "value": 2020.3790962035705
                                                                                                                              },
                                                                                                                              "subclade_membership": {
                                                                                                                                "value": "20A"
                                                                                                                              }
                                                                                                                            }
                                                                                                                          }
                                                                                                                        ],
                                                                                                                        "name": "NODE_0000779",
                                                                                                                        "node_attrs": {
                                                                                                                          "clade_membership": {
                                                                                                                            "value": "20A"
                                                                                                                          },
                                                                                                                          "div": 6,
                                                                                                                          "custom_location": {
                                                                                                                            "confidence": {
                                                                                                                              "Africa": 0.17259635822296615,
                                                                                                                              "Asia": 0.14529951015914958,
                                                                                                                              "Europe": 0.663581058977409,
                                                                                                                              "South America": 0.01708020799259961
                                                                                                                            },
                                                                                                                            "entropy": 0.935793673699059,
                                                                                                                            "value": "Europe"
                                                                                                                          },
                                                                                                                          "num_date": {
                                                                                                                            "confidence": [
                                                                                                                              2020.1065367774247,
                                                                                                                              2020.379714196498
                                                                                                                            ],
                                                                                                                            "value": 2020.3699326620663
                                                                                                                          },
                                                                                                                          "subclade_membership": {
                                                                                                                            "value": "20A"
                                                                                                                          }
                                                                                                                        }
                                                                                                                      }
                                                                                                                    ],
                                                                                                                    "name": "NODE_0000777",
                                                                                                                    "node_attrs": {
                                                                                                                      "clade_membership": {
                                                                                                                        "value": "20A"
                                                                                                                      },
                                                                                                                      "div": 6,
                                                                                                                      "custom_location": {
                                                                                                                        "confidence": {
                                                                                                                          "Africa": 0.027092758437965842,
                                                                                                                          "Asia": 0.42882423250508395,
                                                                                                                          "Europe": 0.5277292522063785,
                                                                                                                          "South America": 0.011966618224367924
                                                                                                                        },
                                                                                                                        "entropy": 0.877096668030604,
                                                                                                                        "value": "Europe"
                                                                                                                      },
                                                                                                                      "num_date": {
                                                                                                                        "confidence": [
                                                                                                                          2020.1082639585327,
                                                                                                                          2020.3695175661521
                                                                                                                        ],
                                                                                                                        "value": 2020.351205481306
                                                                                                                      },
                                                                                                                      "subclade_membership": {
                                                                                                                        "value": "20A"
                                                                                                                      }
                                                                                                                    }
                                                                                                                  }
                                                                                                                ],
                                                                                                                "name": "NODE_0000775",
                                                                                                                "node_attrs": {
                                                                                                                  "clade_membership": {
                                                                                                                    "value": "20A"
                                                                                                                  },
                                                                                                                  "div": 6,
                                                                                                                  "custom_location": {
                                                                                                                    "confidence": {
                                                                                                                      "Africa": 0.007568907181247898,
                                                                                                                      "Asia": 0.4224618485247506,
                                                                                                                      "Europe": 0.5602695184324391,
                                                                                                                      "South America": 0.00877858095892863
                                                                                                                    },
                                                                                                                    "entropy": 0.774400980027436,
                                                                                                                    "value": "Europe"
                                                                                                                  },
                                                                                                                  "num_date": {
                                                                                                                    "confidence": [
                                                                                                                      2020.106673496953,
                                                                                                                      2020.362347061251
                                                                                                                    ],
                                                                                                                    "value": 2020.33434030863
                                                                                                                  },
                                                                                                                  "subclade_membership": {
                                                                                                                    "value": "20A"
                                                                                                                  }
                                                                                                                }
                                                                                                              }
                                                                                                            ],
                                                                                                            "name": "NODE_0000774",
                                                                                                            "node_attrs": {
                                                                                                              "clade_membership": {
                                                                                                                "value": "20A"
                                                                                                              },
                                                                                                              "div": 6,
                                                                                                              "custom_location": {
                                                                                                                "confidence": {
                                                                                                                  "Africa": 0.005710745358822927,
                                                                                                                  "Asia": 0.7628799868524728,
                                                                                                                  "Europe": 0.22020457713396255,
                                                                                                                  "South America": 0.01076473740433113
                                                                                                                },
                                                                                                                "entropy": 0.6217281883078997,
                                                                                                                "value": "Asia"
                                                                                                              },
                                                                                                              "num_date": {
                                                                                                                "confidence": [
                                                                                                                  2020.1302158181923,
                                                                                                                  2020.3522194637565
                                                                                                                ],
                                                                                                                "value": 2020.3223417988245
                                                                                                              },
                                                                                                              "subclade_membership": {
                                                                                                                "value": "20A"
                                                                                                              }
                                                                                                            }
                                                                                                          }
                                                                                                        ],
                                                                                                        "name": "NODE_0000770",
                                                                                                        "node_attrs": {
                                                                                                          "clade_membership": {
                                                                                                            "value": "20A"
                                                                                                          },
                                                                                                          "div": 6,
                                                                                                          "custom_location": {
                                                                                                            "confidence": {
                                                                                                              "Africa": 0.020814882002578198,
                                                                                                              "Asia": 0.7085957925162647,
                                                                                                              "Europe": 0.23818705980681512,
                                                                                                              "South America": 0.03159373916500387
                                                                                                            },
                                                                                                            "entropy": 0.7817900415498505,
                                                                                                            "value": "Asia"
                                                                                                          },
                                                                                                          "num_date": {
                                                                                                            "confidence": [
                                                                                                              2020.1567676250456,
                                                                                                              2020.3445313435034
                                                                                                            ],
                                                                                                            "value": 2020.3015695405907
                                                                                                          },
                                                                                                          "subclade_membership": {
                                                                                                            "value": "20A"
                                                                                                          }
                                                                                                        }
                                                                                                      }
                                                                                                    ],
                                                                                                    "name": "NODE_0000766",
                                                                                                    "node_attrs": {
                                                                                                      "clade_membership": {
                                                                                                        "value": "20A"
                                                                                                      },
                                                                                                      "div": 6,
                                                                                                      "custom_location": {
                                                                                                        "confidence": {
                                                                                                          "Africa": 0.1524345473573509,
                                                                                                          "Asia": 0.4850458338649267,
                                                                                                          "Europe": 0.2641319961330412,
                                                                                                          "South America": 0.09569825993075497
                                                                                                        },
                                                                                                        "entropy": 1.2308125199276103,
                                                                                                        "value": "Asia"
                                                                                                      },
                                                                                                      "num_date": {
                                                                                                        "confidence": [
                                                                                                          2020.153973796967,
                                                                                                          2020.3424740861776
                                                                                                        ],
                                                                                                        "value": 2020.2931589852337
                                                                                                      },
                                                                                                      "subclade_membership": {
                                                                                                        "value": "20A"
                                                                                                      }
                                                                                                    }
                                                                                                  }
                                                                                                ],
                                                                                                "name": "NODE_0000764",
                                                                                                "node_attrs": {
                                                                                                  "clade_membership": {
                                                                                                    "value": "20A"
                                                                                                  },
                                                                                                  "div": 6,
                                                                                                  "custom_location": {
                                                                                                    "confidence": {
                                                                                                      "Africa": 0.32730384390488354,
                                                                                                      "Asia": 0.1527894463755856,
                                                                                                      "Europe": 0.18988935797805456,
                                                                                                      "South America": 0.3275795626620848
                                                                                                    },
                                                                                                    "entropy": 1.3501507263326267,
                                                                                                    "value": "South America"
                                                                                                  },
                                                                                                  "num_date": {
                                                                                                    "confidence": [
                                                                                                      2020.1548752923804,
                                                                                                      2020.341310892523
                                                                                                    ],
                                                                                                    "value": 2020.272638494281
                                                                                                  },
                                                                                                  "subclade_membership": {
                                                                                                    "value": "20A"
                                                                                                  }
                                                                                                }
                                                                                              }
                                                                                            ],
                                                                                            "name": "NODE_0000761",
                                                                                            "node_attrs": {
                                                                                              "clade_membership": {
                                                                                                "value": "20A"
                                                                                              },
                                                                                              "div": 6,
                                                                                              "custom_location": {
                                                                                                "confidence": {
                                                                                                  "Africa": 0.019238407080699717,
                                                                                                  "Asia": 0.013693069476137786,
                                                                                                  "Europe": 0.0368254196915586,
                                                                                                  "South America": 0.9291125678532319
                                                                                                },
                                                                                                "entropy": 0.3332284610171993,
                                                                                                "value": "South America"
                                                                                              },
                                                                                              "num_date": {
                                                                                                "confidence": [
                                                                                                  2020.155243553453,
                                                                                                  2020.3328909784018
                                                                                                ],
                                                                                                "value": 2020.2562885886887
                                                                                              },
                                                                                              "subclade_membership": {
                                                                                                "value": "20A"
                                                                                              }
                                                                                            }
                                                                                          }
                                                                                        ],
                                                                                        "name": "NODE_0000739",
                                                                                        "node_attrs": {
                                                                                          "clade_membership": {
                                                                                            "value": "20A"
                                                                                          },
                                                                                          "div": 6,
                                                                                          "custom_location": {
                                                                                            "confidence": {
                                                                                              "Africa": 0.0020579606217873653,
                                                                                              "Asia": 0.0026545195350471053,
                                                                                              "Europe": 0.01830266657198967,
                                                                                              "South America": 0.9764419117462655
                                                                                            },
                                                                                            "entropy": 0.12948142939300342,
                                                                                            "value": "South America"
                                                                                          },
                                                                                          "num_date": {
                                                                                            "confidence": [
                                                                                              2020.2054315019077,
                                                                                              2020.3231236225715
                                                                                            ],
                                                                                            "value": 2020.2332133927634
                                                                                          },
                                                                                          "subclade_membership": {
                                                                                            "value": "20A"
                                                                                          }
                                                                                        }
                                                                                      }
                                                                                    ],
                                                                                    "name": "NODE_0000637",
                                                                                    "node_attrs": {
                                                                                      "clade_membership": {
                                                                                        "value": "20A"
                                                                                      },
                                                                                      "div": 6,
                                                                                      "custom_location": {
                                                                                        "confidence": {
                                                                                          "Africa": 0.0012976940528572195,
                                                                                          "Asia": 0.0030213984701064167,
                                                                                          "Europe": 0.055304196139553584,
                                                                                          "South America": 0.9393637327724549
                                                                                        },
                                                                                        "entropy": 0.2527929007411568,
                                                                                        "value": "South America"
                                                                                      },
                                                                                      "num_date": {
                                                                                        "confidence": [
                                                                                          2020.2055161136147,
                                                                                          2020.25922913616
                                                                                        ],
                                                                                        "value": 2020.2249983526135
                                                                                      },
                                                                                      "subclade_membership": {
                                                                                        "value": "20A"
                                                                                      }
                                                                                    }
                                                                                  }
                                                                                ],
                                                                                "name": "NODE_0000646",
                                                                                "node_attrs": {
                                                                                  "clade_membership": {
                                                                                    "value": "20A"
                                                                                  },
                                                                                  "div": 6,
                                                                                  "custom_location": {
                                                                                    "confidence": {
                                                                                      "Asia": 0.003089453520394787,
                                                                                      "Europe": 0.49828226640581724,
                                                                                      "South America": 0.497540260867359
                                                                                    },
                                                                                    "entropy": 0.720650706615415,
                                                                                    "value": "Europe"
                                                                                  },
                                                                                  "num_date": {
                                                                                    "confidence": [
                                                                                      2020.2038587851184,
                                                                                      2020.2226775956285
                                                                                    ],
                                                                                    "value": 2020.2219264348569
                                                                                  },
                                                                                  "subclade_membership": {
                                                                                    "value": "20A"
                                                                                  }
                                                                                }
                                                                              }
                                                                            ],
                                                                            "name": "NODE_0000687",
                                                                            "node_attrs": {
                                                                              "clade_membership": {
                                                                                "value": "20A"
                                                                              },
                                                                              "div": 5,
                                                                              "custom_location": {
                                                                                "confidence": {
                                                                                  "Africa": 0.0011978030201262222,
                                                                                  "Asia": 0.0046265565885458895,
                                                                                  "Europe": 0.08542277486627502,
                                                                                  "South America": 0.9075312669888282
                                                                                },
                                                                                "entropy": 0.34029536044423636,
                                                                                "value": "South America"
                                                                              },
                                                                              "num_date": {
                                                                                "confidence": [
                                                                                  2020.1741379517582,
                                                                                  2020.1879785419312
                                                                                ],
                                                                                "value": 2020.1879785419312
                                                                              },
                                                                              "subclade_membership": {
                                                                                "value": "20A"
                                                                              }
                                                                            }
                                                                          }
                                                                        ],
                                                                        "name": "NODE_0000684",
                                                                        "node_attrs": {
                                                                          "clade_membership": {
                                                                            "value": "20A"
                                                                          },
                                                                          "div": 5,
                                                                          "custom_location": {
                                                                            "confidence": {
                                                                              "Asia": 0.001312936076818836,
                                                                              "Europe": 0.018174573871347542,
                                                                              "South America": 0.9795714120713788
                                                                            },
                                                                            "entropy": 0.10937736432438272,
                                                                            "value": "South America"
                                                                          },
                                                                          "num_date": {
                                                                            "confidence": [
                                                                              2020.162432973409,
                                                                              2020.180482925535
                                                                            ],
                                                                            "value": 2020.180482925535
                                                                          },
                                                                          "subclade_membership": {
                                                                            "value": "20A"
                                                                          }
                                                                        }
                                                                      }
                                                                    ],
                                                                    "name": "NODE_0000676",
                                                                    "node_attrs": {
                                                                      "clade_membership": {
                                                                        "value": "20A"
                                                                      },
                                                                      "div": 5,
                                                                      "custom_location": {
                                                                        "confidence": {
                                                                          "Asia": 0.0017044325199920022,
                                                                          "Europe": 0.02543932702181719,
                                                                          "South America": 0.9716288394184367
                                                                        },
                                                                        "entropy": 0.14182246605005755,
                                                                        "value": "South America"
                                                                      },
                                                                      "num_date": {
                                                                        "confidence": [
                                                                          2020.1524221736618,
                                                                          2020.1740009191767
                                                                        ],
                                                                        "value": 2020.1740009191767
                                                                      },
                                                                      "subclade_membership": {
                                                                        "value": "20A"
                                                                      }
                                                                    }
                                                                  }
                                                                ],
                                                                "name": "NODE_0000648",
                                                                "node_attrs": {
                                                                  "clade_membership": {
                                                                    "value": "20A"
                                                                  },
                                                                  "div": 5,
                                                                  "custom_location": {
                                                                    "confidence": {
                                                                      "Asia": 0.001972333484596809,
                                                                      "Europe": 0.01853623344936329,
                                                                      "North America": 0.001177397996278531,
                                                                      "South America": 0.9776705435173897
                                                                    },
                                                                    "entropy": 0.12142712565617184,
                                                                    "value": "South America"
                                                                  },
                                                                  "num_date": {
                                                                    "confidence": [
                                                                      2020.139482932266,
                                                                      2020.1698400580428
                                                                    ],
                                                                    "value": 2020.1638546937836
                                                                  },
                                                                  "subclade_membership": {
                                                                    "value": "20A"
                                                                  }
                                                                }
                                                              }
                                                            ],
                                                            "name": "NODE_0000641",
                                                            "node_attrs": {
                                                              "clade_membership": {
                                                                "value": "20A"
                                                              },
                                                              "div": 5,
                                                              "custom_location": {
                                                                "confidence": {
                                                                  "Europe": 0.0029056260298006044,
                                                                  "South America": 0.9961647280325848
                                                                },
                                                                "entropy": 0.028498895537374218,
                                                                "value": "South America"
                                                              },
                                                              "num_date": {
                                                                "confidence": [
                                                                  2020.1245803033553,
                                                                  2020.1647954836808
                                                                ],
                                                                "value": 2020.1560624140188
                                                              },
                                                              "subclade_membership": {
                                                                "value": "20A"
                                                              }
                                                            }
                                                          }
                                                        ],
                                                        "name": "NODE_0000566",
                                                        "node_attrs": {
                                                          "clade_membership": {
                                                            "value": "20A"
                                                          },
                                                          "div": 5,
                                                          "custom_location": {
                                                            "confidence": {
                                                              "South America": 0.9998448733822302
                                                            },
                                                            "entropy": 0.001553537807070182,
                                                            "value": "South America"
                                                          },
                                                          "num_date": {
                                                            "confidence": [
                                                              2020.1047579835338,
                                                              2020.1598360655737
                                                            ],
                                                            "value": 2020.148433589285
                                                          },
                                                          "subclade_membership": {
                                                            "value": "20A"
                                                          }
                                                        }
                                                      },
                                                      {
                                                        "branch_attrs": {
                                                          "mutations": {}
                                                        },
                                                        "children": [
                                                          {
                                                            "branch_attrs": {
                                                              "labels": {
                                                                "aa": "ORF3a: V13L"
                                                              },
                                                              "mutations": {
                                                                "ORF3a": [
                                                                  "V13L"
                                                                ],
                                                                "nuc": [
                                                                  "G25429T"
                                                                ]
                                                              }
                                                            },
                                                            "children": [
                                                              {
                                                                "branch_attrs": {
                                                                  "labels": {
                                                                    "aa": "ORF1a: T183I"
                                                                  },
                                                                  "mutations": {
                                                                    "ORF1a": [
                                                                      "T183I"
                                                                    ],
                                                                    "nuc": [
                                                                      "C813T"
                                                                    ]
                                                                  }
                                                                },
                                                                "name": "Peru/ARE-INS-026/2020",
                                                                "node_attrs": {

                                                                  "author": {
                                                                    "author": "Carlos Padilla Rojas et al",
                                                                    "value": "Carlos Padilla Rojas et al"
                                                                  },
                                                                  "clade_membership": {
                                                                    "value": "20A"
                                                                  },
                                                                  "country": {
                                                                    "value": "Peru"
                                                                  },
                                                                  "div": 6,
                                                                  "division": {
                                                                    "value": "Arequipa"
                                                                  },
                                                                  "division_exposure": {
                                                                    "value": "Arequipa"
                                                                  },
                                                                  "gisaid_epi_isl": {
                                                                    "value": "EPI_ISL_491431"
                                                                  },
                                                                  "host": {
                                                                    "value": "Human"
                                                                  },
                                                                  "custom_location": {
                                                                    "confidence": {
                                                                      "South America": 1.0
                                                                    },
                                                                    "entropy": -1.000088900581841e-12,
                                                                    "value": "South America"
                                                                  },
                                                                  "num_date": {
                                                                    "confidence": [
                                                                      2020.1789617486338,
                                                                      2020.1789617486338
                                                                    ],
                                                                    "value": 2020.1789617486338
                                                                  },
                                                                  "originating_lab": {
                                                                    "value": "Laboratorio de Referencia Nacional de Virus Respiratorio. Instituto Nacional de Salud. Per\u00fa"
                                                                  },
                                                                  "pangolin_lineage": {
                                                                    "value": "B.1"
                                                                  },
                                                                  "recency": {
                                                                    "value": "Older"
                                                                  },
                                                                  "region": {
                                                                    "value": "South America"
                                                                  },
                                                                  "region_exposure": {
                                                                    "value": "South America"
                                                                  },

                                                                  "subclade_membership": {
                                                                    "value": "20A"
                                                                  },
                                                                  "submitting_lab": {
                                                                    "value": "Laboratorio de Referencia Nacional de Biotecnolog\u00eda y Biolog\u00eda Molecular. Instituto Nacional de Salud.Per\u00fa"
                                                                  },
                                                                  "url": "https://www.gisaid.org"
                                                                }
                                                              },
                                                              {
                                                                "branch_attrs": {
                                                                  "labels": {
                                                                    "aa": "ORF1a: R207C"
                                                                  },
                                                                  "mutations": {
                                                                    "ORF1a": [
                                                                      "R207C"
                                                                    ],
                                                                    "nuc": [
                                                                      "C884T",
                                                                      "C5869T"
                                                                    ]
                                                                  }
                                                                },
                                                                "name": "Peru/ARE-UPCH-0111/2020",
                                                                "node_attrs": {

                                                                  "author": {
                                                                    "author": "Pablo Tsukayama et al",
                                                                    "value": "Pablo Tsukayama et al"
                                                                  },
                                                                  "clade_membership": {
                                                                    "value": "20A"
                                                                  },
                                                                  "country": {
                                                                    "value": "Peru"
                                                                  },
                                                                  "div": 7,
                                                                  "division": {
                                                                    "value": "Arequipa"
                                                                  },
                                                                  "division_exposure": {
                                                                    "value": "Arequipa"
                                                                  },
                                                                  "gisaid_epi_isl": {
                                                                    "value": "EPI_ISL_540988"
                                                                  },
                                                                  "host": {
                                                                    "value": "Human"
                                                                  },
                                                                  "custom_location": {
                                                                    "confidence": {
                                                                      "South America": 1.0
                                                                    },
                                                                    "entropy": -1.000088900581841e-12,
                                                                    "value": "South America"
                                                                  },
                                                                  "location": {
                                                                    "value": "Arequipa"
                                                                  },
                                                                  "num_date": {
                                                                    "confidence": [
                                                                      2020.217213114754,
                                                                      2020.217213114754
                                                                    ],
                                                                    "value": 2020.217213114754
                                                                  },
                                                                  "originating_lab": {
                                                                    "value": "Laboratorio de Referencia Nacional de Virus Respiratorios, Instituto Nacional de Salud Peru"
                                                                  },
                                                                  "pangolin_lineage": {
                                                                    "value": "B.1"
                                                                  },
                                                                  "recency": {
                                                                    "value": "Older"
                                                                  },
                                                                  "region": {
                                                                    "value": "South America"
                                                                  },
                                                                  "region_exposure": {
                                                                    "value": "South America"
                                                                  },

                                                                  "subclade_membership": {
                                                                    "value": "20A"
                                                                  },
                                                                  "submitting_lab": {
                                                                    "value": "Laboratorio de Gen\u00f3mica Microbiana, Universidad Peruana Cayetano Heredia"
                                                                  },
                                                                  "url": "https://www.gisaid.org"
                                                                }
                                                              },
                                                              {
                                                                "branch_attrs": {
                                                                  "mutations": {}
                                                                },
                                                                "children": [
                                                                  {
                                                                    "branch_attrs": {
                                                                      "mutations": {}
                                                                    },
                                                                    "name": "SouthKorea/KCDC2179/2020",
                                                                    "node_attrs": {

                                                                      "author": {
                                                                        "author": "Jeong-Min Kim et al",
                                                                        "value": "Jeong-Min Kim et al"
                                                                      },
                                                                      "clade_membership": {
                                                                        "value": "20A"
                                                                      },
                                                                      "country": {
                                                                        "value": "Asia"
                                                                      },
                                                                      "div": 5,
                                                                      "division": {
                                                                        "value": "Asia"
                                                                      },
                                                                      "division_exposure": {
                                                                        "value": "Asia"
                                                                      },
                                                                      "gisaid_epi_isl": {
                                                                        "value": "EPI_ISL_506973"
                                                                      },
                                                                      "host": {
                                                                        "value": "Human"
                                                                      },
                                                                      "custom_location": {
                                                                        "confidence": {
                                                                          "Asia": 0.9999999999999999
                                                                        },
                                                                        "entropy": -9.99866855976916e-13,
                                                                        "value": "Asia"
                                                                      },
                                                                      "num_date": {
                                                                        "confidence": [
                                                                          2020.2281420765028,
                                                                          2020.2281420765028
                                                                        ],
                                                                        "value": 2020.2281420765028
                                                                      },
                                                                      "originating_lab": {
                                                                        "value": "Division of Viral Diseases, Center for Laboratory Control of Infectious Diseases, Korea Centers for Diseases Control and Prevention"
                                                                      },
                                                                      "pangolin_lineage": {
                                                                        "value": "B.1"
                                                                      },
                                                                      "recency": {
                                                                        "value": "Older"
                                                                      },
                                                                      "region": {
                                                                        "value": "Asia"
                                                                      },
                                                                      "region_exposure": {
                                                                        "value": "Asia"
                                                                      },

                                                                      "subclade_membership": {
                                                                        "value": "20A"
                                                                      },
                                                                      "submitting_lab": {
                                                                        "value": "Division of Viral Diseases, Center for Laboratory Control of Infectious Diseases, Korea Centers for Diseases Control and Prevention"
                                                                      },
                                                                      "url": "https://www.gisaid.org"
                                                                    }
                                                                  },
                                                                  {
                                                                    "branch_attrs": {
                                                                      "labels": {
                                                                        "aa": "N: S194L; ORF3a: T175I"
                                                                      },
                                                                      "mutations": {
                                                                        "N": [
                                                                          "S194L"
                                                                        ],
                                                                        "ORF3a": [
                                                                          "T175I"
                                                                        ],
                                                                        "nuc": [
                                                                          "C1288T",
                                                                          "C25916T",
                                                                          "C28854T"
                                                                        ]
                                                                      }
                                                                    },
                                                                    "children": [
                                                                      {
                                                                        "branch_attrs": {
                                                                          "labels": {
                                                                            "aa": "ORF1a: M3862I; ORF1b: P2321L; S: Q677H"
                                                                          },
                                                                          "mutations": {
                                                                            "ORF1a": [
                                                                              "M3862I"
                                                                            ],
                                                                            "ORF1b": [
                                                                              "P2321L"
                                                                            ],
                                                                            "S": [
                                                                              "Q677H"
                                                                            ],
                                                                            "nuc": [
                                                                              "C222T",
                                                                              "C10747T",
                                                                              "G11851T",
                                                                              "C20429T",
                                                                              "G23593T",
                                                                              "G26233T"
                                                                            ]
                                                                          }
                                                                        },
                                                                        "name": "BosniaandHerzegovina/VFS-UNSA-LMGFI013/2020",
                                                                        "node_attrs": {

                                                                          "author": {
                                                                            "author": "Goleti\u0107 \u0160. et al",
                                                                            "value": "Goleti\u0107 \u0160. et al"
                                                                          },
                                                                          "clade_membership": {
                                                                            "value": "20A"
                                                                          },
                                                                          "country": {
                                                                            "value": "Europe"
                                                                          },
                                                                          "div": 14,
                                                                          "division": {
                                                                            "value": "Europe"
                                                                          },
                                                                          "division_exposure": {
                                                                            "value": "Europe"
                                                                          },
                                                                          "gisaid_epi_isl": {
                                                                            "value": "EPI_ISL_955171"
                                                                          },
                                                                          "host": {
                                                                            "value": "Human"
                                                                          },
                                                                          "custom_location": {
                                                                            "confidence": {
                                                                              "Europe": 1.0
                                                                            },
                                                                            "entropy": -1.000088900581841e-12,
                                                                            "value": "Europe"
                                                                          },
                                                                          "num_date": {
                                                                            "confidence": [
                                                                              2020.9603825136612,
                                                                              2020.9603825136612
                                                                            ],
                                                                            "value": 2020.9603825136612
                                                                          },
                                                                          "originating_lab": {
                                                                            "value": "University of Sarajevo, Veterinary Faculty, Laboratory for Molecular Diagnostic and Research Laboratory"
                                                                          },
                                                                          "pangolin_lineage": {
                                                                            "value": "B.1.88"
                                                                          },
                                                                          "recency": {
                                                                            "value": "One month ago"
                                                                          },
                                                                          "region": {
                                                                            "value": "Europe"
                                                                          },
                                                                          "region_exposure": {
                                                                            "value": "Europe"
                                                                          },

                                                                          "subclade_membership": {
                                                                            "value": "20A"
                                                                          },
                                                                          "submitting_lab": {
                                                                            "value": "University of Sarajevo, Veterinary Faculty, Laboratory for Molecular Diagnostic and Research Laboratory"
                                                                          },
                                                                          "url": "https://www.gisaid.org"
                                                                        }
                                                                      },
                                                                      {
                                                                        "branch_attrs": {
                                                                          "labels": {
                                                                            "aa": "ORF3a: V202I"
                                                                          },
                                                                          "mutations": {
                                                                            "ORF3a": [
                                                                              "V202I"
                                                                            ],
                                                                            "nuc": [
                                                                              "G25996A"
                                                                            ]
                                                                          }
                                                                        },
                                                                        "children": [
                                                                          {
                                                                            "branch_attrs": {
                                                                              "labels": {
                                                                                "aa": "ORF1a: A1151S; ORF1b: K254N; S: S12F"
                                                                              },
                                                                              "mutations": {
                                                                                "ORF1a": [
                                                                                  "A1151S"
                                                                                ],
                                                                                "ORF1b": [
                                                                                  "K254N"
                                                                                ],
                                                                                "S": [
                                                                                  "S12F"
                                                                                ],
                                                                                "nuc": [
                                                                                  "G3716T",
                                                                                  "G14229T",
                                                                                  "C21597T"
                                                                                ]
                                                                              }
                                                                            },
                                                                            "name": "Australia/QLD1468/2020",
                                                                            "node_attrs": {
                                                                              "author": {
                                                                                "author": "Son Nguyen et al et al",
                                                                                "value": "Son Nguyen et al et al"
                                                                              },
                                                                              "clade_membership": {
                                                                                "value": "20A"
                                                                              },
                                                                              "country": {
                                                                                "value": "Oceania"
                                                                              },
                                                                              "div": 12,
                                                                              "division": {
                                                                                "value": "Oceania"
                                                                              },
                                                                              "division_exposure": {
                                                                                "value": "Oceania"
                                                                              },
                                                                              "gisaid_epi_isl": {
                                                                                "value": "EPI_ISL_849744"
                                                                              },
                                                                              "host": {
                                                                                "value": "Human"
                                                                              },
                                                                              "custom_location": {
                                                                                "confidence": {
                                                                                  "Oceania": 0.9999999999999999
                                                                                },
                                                                                "entropy": -9.99866855976916e-13,
                                                                                "value": "Oceania"
                                                                              },
                                                                              "num_date": {
                                                                                "confidence": [
                                                                                  2020.9303278688524,
                                                                                  2020.9303278688524
                                                                                ],
                                                                                "value": 2020.9303278688524
                                                                              },
                                                                              "originating_lab": {
                                                                                "value": "Public Health Virology Laboratory, Forensic and Scientific Services (PHV-FSS)"
                                                                              },
                                                                              "pangolin_lineage": {
                                                                                "value": "B.1.88"
                                                                              },
                                                                              "recency": {
                                                                                "value": "Older"
                                                                              },
                                                                              "region": {
                                                                                "value": "Oceania"
                                                                              },
                                                                              "region_exposure": {
                                                                                "value": "Oceania"
                                                                              },
                                                                              "subclade_membership": {
                                                                                "value": "20A"
                                                                              },
                                                                              "submitting_lab": {
                                                                                "value": "Public Health Virology Laboratory, Forensic and Scientific Services (PHV-FSS)"
                                                                              },
                                                                              "url": "https://www.gisaid.org"
                                                                            }
                                                                          },
                                                                          {
                                                                            "branch_attrs": {
                                                                              "labels": {
                                                                                "aa": "ORF1a: K1655N"
                                                                              },
                                                                              "mutations": {
                                                                                "ORF1a": [
                                                                                  "K1655N"
                                                                                ],
                                                                                "nuc": [
                                                                                  "G5230T"
                                                                                ]
                                                                              }
                                                                            },
                                                                            "children": [
                                                                              {
                                                                                "branch_attrs": {
                                                                                  "labels": {
                                                                                    "aa": "ORF1a: T3117A; ORF1b: V464F, E1184D"
                                                                                  },
                                                                                  "mutations": {
                                                                                    "ORF1a": [
                                                                                      "T3117A"
                                                                                    ],
                                                                                    "ORF1b": [
                                                                                      "V464F",
                                                                                      "E1184D"
                                                                                    ],
                                                                                    "nuc": [
                                                                                      "C106T",
                                                                                      "A9614G",
                                                                                      "G14857T",
                                                                                      "G17019T",
                                                                                      "C28744T"
                                                                                    ]
                                                                                  }
                                                                                },
                                                                                "name": "Finland/26MR5CD11_S244/2020",
                                                                                "node_attrs": {

                                                                                  "author": {
                                                                                    "author": "Teemu Smura et al",
                                                                                    "value": "Teemu Smura et al B"
                                                                                  },
                                                                                  "clade_membership": {
                                                                                    "value": "20A"
                                                                                  },
                                                                                  "country": {
                                                                                    "value": "Europe"
                                                                                  },
                                                                                  "div": 15,
                                                                                  "division": {
                                                                                    "value": "Europe"
                                                                                  },
                                                                                  "division_exposure": {
                                                                                    "value": "Europe"
                                                                                  },
                                                                                  "gisaid_epi_isl": {
                                                                                    "value": "EPI_ISL_902775"
                                                                                  },
                                                                                  "host": {
                                                                                    "value": "Human"
                                                                                  },
                                                                                  "custom_location": {
                                                                                    "confidence": {
                                                                                      "Europe": 1.0
                                                                                    },
                                                                                    "entropy": -1.000088900581841e-12,
                                                                                    "value": "Europe"
                                                                                  },
                                                                                  "num_date": {
                                                                                    "confidence": [
                                                                                      2020.9030054644809,
                                                                                      2020.9030054644809
                                                                                    ],
                                                                                    "value": 2020.9030054644809
                                                                                  },
                                                                                  "originating_lab": {
                                                                                    "value": "Department of Virology and Immunology, University of Helsinki and Helsinki University Hospital, Huslab Finland"
                                                                                  },
                                                                                  "pangolin_lineage": {
                                                                                    "value": "B.1.88"
                                                                                  },
                                                                                  "recency": {
                                                                                    "value": "Older"
                                                                                  },
                                                                                  "region": {
                                                                                    "value": "Europe"
                                                                                  },
                                                                                  "region_exposure": {
                                                                                    "value": "Europe"
                                                                                  },

                                                                                  "subclade_membership": {
                                                                                    "value": "20A"
                                                                                  },
                                                                                  "submitting_lab": {
                                                                                    "value": "Department of Virology, Faculty of Medicine, University of Helsinki, Helsinki, Finland"
                                                                                  },
                                                                                  "url": "https://www.gisaid.org"
                                                                                }
                                                                              },
                                                                              {
                                                                                "branch_attrs": {
                                                                                  "labels": {
                                                                                    "aa": "ORF1a: K141X, S142X, F143-; ORF1b: V463L, T1511I"
                                                                                  },
                                                                                  "mutations": {
                                                                                    "ORF1a": [
                                                                                      "K141X",
                                                                                      "S142X",
                                                                                      "F143-"
                                                                                    ],
                                                                                    "ORF1b": [
                                                                                      "V463L",
                                                                                      "T1511I"
                                                                                    ],
                                                                                    "nuc": [
                                                                                      "A686-",
                                                                                      "A687-",
                                                                                      "T689-",
                                                                                      "A691-",
                                                                                      "T692-",
                                                                                      "T693-",
                                                                                      "T694-",
                                                                                      "C10747T",
                                                                                      "G14854T",
                                                                                      "C17999T"
                                                                                    ]
                                                                                  }
                                                                                },
                                                                                "children": [
                                                                                  {
                                                                                    "branch_attrs": {
                                                                                      "labels": {
                                                                                        "aa": "ORF1a: X141-, X142-"
                                                                                      },
                                                                                      "mutations": {
                                                                                        "ORF1a": [
                                                                                          "X141-",
                                                                                          "X142-"
                                                                                        ],
                                                                                        "nuc": [
                                                                                          "G688-",
                                                                                          "C690-"
                                                                                        ]
                                                                                      }
                                                                                    },
                                                                                    "name": "Sweden/20-53248/2020",
                                                                                    "node_attrs": {

                                                                                      "author": {
                                                                                        "author": "Department of Microbiology et al",
                                                                                        "value": "Department of Microbiology et al"
                                                                                      },
                                                                                      "clade_membership": {
                                                                                        "value": "20A"
                                                                                      },
                                                                                      "country": {
                                                                                        "value": "Europe"
                                                                                      },
                                                                                      "div": 13,
                                                                                      "division": {
                                                                                        "value": "Europe"
                                                                                      },
                                                                                      "division_exposure": {
                                                                                        "value": "Europe"
                                                                                      },
                                                                                      "gisaid_epi_isl": {
                                                                                        "value": "EPI_ISL_710611"
                                                                                      },
                                                                                      "host": {
                                                                                        "value": "Human"
                                                                                      },
                                                                                      "custom_location": {
                                                                                        "confidence": {
                                                                                          "Europe": 1.0
                                                                                        },
                                                                                        "entropy": -1.000088900581841e-12,
                                                                                        "value": "Europe"
                                                                                      },
                                                                                      "num_date": {
                                                                                        "confidence": [
                                                                                          2020.8237704918033,
                                                                                          2020.8237704918033
                                                                                        ],
                                                                                        "value": 2020.8237704918033
                                                                                      },
                                                                                      "originating_lab": {
                                                                                        "value": "Ektorps Vardcentral"
                                                                                      },
                                                                                      "pangolin_lineage": {
                                                                                        "value": "B.1.88"
                                                                                      },
                                                                                      "recency": {
                                                                                        "value": "Older"
                                                                                      },
                                                                                      "region": {
                                                                                        "value": "Europe"
                                                                                      },
                                                                                      "region_exposure": {
                                                                                        "value": "Europe"
                                                                                      },

                                                                                      "subclade_membership": {
                                                                                        "value": "20A"
                                                                                      },
                                                                                      "submitting_lab": {
                                                                                        "value": "The Public Health Agency of Sweden"
                                                                                      },
                                                                                      "url": "https://www.gisaid.org"
                                                                                    }
                                                                                  },
                                                                                  {
                                                                                    "branch_attrs": {
                                                                                      "labels": {
                                                                                        "aa": "ORF1a: X141K, X142S, -143F; ORF1b: P1223L; S: S1252A"
                                                                                      },
                                                                                      "mutations": {
                                                                                        "ORF1a": [
                                                                                          "X141K",
                                                                                          "X142S",
                                                                                          "-143F"
                                                                                        ],
                                                                                        "ORF1b": [
                                                                                          "P1223L"
                                                                                        ],
                                                                                        "S": [
                                                                                          "S1252A"
                                                                                        ],
                                                                                        "nuc": [
                                                                                          "-686A",
                                                                                          "-687A",
                                                                                          "-689T",
                                                                                          "-691A",
                                                                                          "-692T",
                                                                                          "-693T",
                                                                                          "-694T",
                                                                                          "C17135T",
                                                                                          "T25316G",
                                                                                          "C26013T"
                                                                                        ]
                                                                                      }
                                                                                    },
                                                                                    "name": "Poland/344601021_diag1_gx1/2020",
                                                                                    "node_attrs": {

                                                                                      "author": {
                                                                                        "author": "Maciej Sykulski et al",
                                                                                        "value": "Maciej Sykulski et al"
                                                                                      },
                                                                                      "clade_membership": {
                                                                                        "value": "20A"
                                                                                      },
                                                                                      "country": {
                                                                                        "value": "Europe"
                                                                                      },
                                                                                      "div": 16,
                                                                                      "division": {
                                                                                        "value": "Europe"
                                                                                      },
                                                                                      "division_exposure": {
                                                                                        "value": "Europe"
                                                                                      },
                                                                                      "gisaid_epi_isl": {
                                                                                        "value": "EPI_ISL_876013"
                                                                                      },
                                                                                      "host": {
                                                                                        "value": "Human"
                                                                                      },
                                                                                      "custom_location": {
                                                                                        "confidence": {
                                                                                          "Europe": 1.0
                                                                                        },
                                                                                        "entropy": -1.000088900581841e-12,
                                                                                        "value": "Europe"
                                                                                      },
                                                                                      "num_date": {
                                                                                        "confidence": [
                                                                                          2020.974043715847,
                                                                                          2020.974043715847
                                                                                        ],
                                                                                        "value": 2020.974043715847
                                                                                      },
                                                                                      "originating_lab": {
                                                                                        "value": "Laboratory of Molecular Biology, Diagnostyka sp. z o.o."
                                                                                      },
                                                                                      "pangolin_lineage": {
                                                                                        "value": "B.1.88"
                                                                                      },
                                                                                      "recency": {
                                                                                        "value": "Older"
                                                                                      },
                                                                                      "region": {
                                                                                        "value": "Europe"
                                                                                      },
                                                                                      "region_exposure": {
                                                                                        "value": "Europe"
                                                                                      },

                                                                                      "subclade_membership": {
                                                                                        "value": "20A"
                                                                                      },
                                                                                      "submitting_lab": {
                                                                                        "value": "genXone SA, Research & Development Laboratory"
                                                                                      },
                                                                                      "url": "https://www.gisaid.org"
                                                                                    }
                                                                                  }
                                                                                ],
                                                                                "name": "NODE_0001085",
                                                                                "node_attrs": {
                                                                                  "clade_membership": {
                                                                                    "value": "20A"
                                                                                  },
                                                                                  "div": 13,
                                                                                  "custom_location": {
                                                                                    "confidence": {
                                                                                      "Asia": 0.004412109684884885,
                                                                                      "Europe": 0.9918350782294958,
                                                                                      "South America": 0.0023490008507522837
                                                                                    },
                                                                                    "entropy": 0.056768843853381296,
                                                                                    "value": "Europe"
                                                                                  },
                                                                                  "num_date": {
                                                                                    "confidence": [
                                                                                      2020.786433569874,
                                                                                      2020.8237704918033
                                                                                    ],
                                                                                    "value": 2020.8237704918033
                                                                                  },
                                                                                  "subclade_membership": {
                                                                                    "value": "20A"
                                                                                  }
                                                                                }
                                                                              }
                                                                            ],
                                                                            "name": "NODE_0001084",
                                                                            "node_attrs": {
                                                                              "clade_membership": {
                                                                                "value": "20A"
                                                                              },
                                                                              "div": 10,
                                                                              "custom_location": {
                                                                                "confidence": {
                                                                                  "Asia": 0.012130636629883484,
                                                                                  "Europe": 0.978668077478324,
                                                                                  "Oceania": 0.001951056847718119,
                                                                                  "South America": 0.00533910568400418
                                                                                },
                                                                                "entropy": 0.1280320337141745,
                                                                                "value": "Europe"
                                                                              },
                                                                              "num_date": {
                                                                                "confidence": [
                                                                                  2020.4991074942393,
                                                                                  2020.8126948134386
                                                                                ],
                                                                                "value": 2020.727755230132
                                                                              },
                                                                              "subclade_membership": {
                                                                                "value": "20A"
                                                                              }
                                                                            }
                                                                          }
                                                                        ],
                                                                        "name": "NODE_0001083",
                                                                        "node_attrs": {
                                                                          "clade_membership": {
                                                                            "value": "20A"
                                                                          },
                                                                          "div": 9,
                                                                          "custom_location": {
                                                                            "confidence": {
                                                                              "Asia": 0.05284900587059963,
                                                                              "Europe": 0.8709250829104487,
                                                                              "Oceania": 0.0494264879852454,
                                                                              "South America": 0.02242654724022693
                                                                            },
                                                                            "entropy": 0.5367694959167755,
                                                                            "value": "Europe"
                                                                          },
                                                                          "num_date": {
                                                                            "confidence": [
                                                                              2020.440998209616,
                                                                              2020.8114810471122
                                                                            ],
                                                                            "value": 2020.6862522889166
                                                                          },
                                                                          "subclade_membership": {
                                                                            "value": "20A"
                                                                          }
                                                                        }
                                                                      }
                                                                    ],
                                                                    "name": "NODE_0001082",
                                                                    "node_attrs": {
                                                                      "clade_membership": {
                                                                        "value": "20A"
                                                                      },
                                                                      "div": 8,
                                                                      "custom_location": {
                                                                        "confidence": {
                                                                          "Asia": 0.09092092223265341,
                                                                          "Europe": 0.8504490418483917,
                                                                          "Oceania": 0.003924630445990103,
                                                                          "South America": 0.05028627228703896
                                                                        },
                                                                        "entropy": 0.5550859519950199,
                                                                        "value": "Europe"
                                                                      },
                                                                      "num_date": {
                                                                        "confidence": [
                                                                          2020.3592540890297,
                                                                          2020.8005681068855
                                                                        ],
                                                                        "value": 2020.5903982335697
                                                                      },
                                                                      "subclade_membership": {
                                                                        "value": "20A"
                                                                      }
                                                                    }
                                                                  }
                                                                ],
                                                                "name": "NODE_0000855",
                                                                "node_attrs": {
                                                                  "clade_membership": {
                                                                    "value": "20A"
                                                                  },
                                                                  "div": 5,
                                                                  "custom_location": {
                                                                    "confidence": {
                                                                      "Africa": 0.005665618292802832,
                                                                      "Asia": 0.3435421640279467,
                                                                      "Europe": 0.39202121992179273,
                                                                      "South America": 0.25594168595420075
                                                                    },
                                                                    "entropy": 1.131635547422285,
                                                                    "value": "Europe"
                                                                  },
                                                                  "num_date": {
                                                                    "confidence": [
                                                                      2020.1925459030601,
                                                                      2020.2281420765028
                                                                    ],
                                                                    "value": 2020.2281420765028
                                                                  },
                                                                  "subclade_membership": {
                                                                    "value": "20A"
                                                                  }
                                                                }
                                                              }
                                                            ],
                                                            "name": "NODE_0001079",
                                                            "node_attrs": {
                                                              "clade_membership": {
                                                                "value": "20A"
                                                              },
                                                              "div": 5,
                                                              "custom_location": {
                                                                "confidence": {
                                                                  "Asia": 0.006411941234632627,
                                                                  "Europe": 0.040996786656072044,
                                                                  "South America": 0.9522653534101743
                                                                },
                                                                "entropy": 0.21282293225386079,
                                                                "value": "South America"
                                                              },
                                                              "num_date": {
                                                                "confidence": [
                                                                  2020.151932308316,
                                                                  2020.1789617486338
                                                                ],
                                                                "value": 2020.162312087436
                                                              },
                                                              "subclade_membership": {
                                                                "value": "20A"
                                                              }
                                                            }
                                                          },
                                                          {
                                                            "branch_attrs": {
                                                              "mutations": {}
                                                            },
                                                            "children": [
                                                              {
                                                                "branch_attrs": {
                                                                  "mutations": {
                                                                    "nuc": [
                                                                      "A187G"
                                                                    ]
                                                                  }
                                                                },
                                                                "children": [
                                                                  {
                                                                    "branch_attrs": {
                                                                      "mutations": {}
                                                                    },
                                                                    "name": "Germany/BW-FR0059/2020",
                                                                    "node_attrs": {

                                                                      "author": {
                                                                        "author": "Jonas Fuchs et al",
                                                                        "value": "Jonas Fuchs et al"
                                                                      },
                                                                      "clade_membership": {
                                                                        "value": "20A"
                                                                      },
                                                                      "country": {
                                                                        "value": "Europe"
                                                                      },
                                                                      "div": 5,
                                                                      "division": {
                                                                        "value": "Europe"
                                                                      },
                                                                      "division_exposure": {
                                                                        "value": "Europe"
                                                                      },
                                                                      "gisaid_epi_isl": {
                                                                        "value": "EPI_ISL_852760"
                                                                      },
                                                                      "host": {
                                                                        "value": "Human"
                                                                      },
                                                                      "custom_location": {
                                                                        "confidence": {
                                                                          "Europe": 1.0
                                                                        },
                                                                        "entropy": -1.000088900581841e-12,
                                                                        "value": "Europe"
                                                                      },
                                                                      "num_date": {
                                                                        "confidence": [
                                                                          2020.1571038251366,
                                                                          2020.1571038251366
                                                                        ],
                                                                        "value": 2020.1571038251366
                                                                      },
                                                                      "originating_lab": {
                                                                        "value": "Institute of Virology, Medical Center, University of Freiburg, Freiburg, Germany"
                                                                      },
                                                                      "pangolin_lineage": {
                                                                        "value": "B.1"
                                                                      },
                                                                      "recency": {
                                                                        "value": "Older"
                                                                      },
                                                                      "region": {
                                                                        "value": "Europe"
                                                                      },
                                                                      "region_exposure": {
                                                                        "value": "Europe"
                                                                      },

                                                                      "subclade_membership": {
                                                                        "value": "20A"
                                                                      },
                                                                      "submitting_lab": {
                                                                        "value": "Institute of Virology, Clinial Virus Genomics, Medical Center, University of Freiburg, Freiburg, Germany"
                                                                      },
                                                                      "url": "https://www.gisaid.org"
                                                                    }
                                                                  },
                                                                  {
                                                                    "branch_attrs": {
                                                                      "mutations": {}
                                                                    },
                                                                    "children": [
                                                                      {
                                                                        "branch_attrs": {
                                                                          "mutations": {}
                                                                        },
                                                                        "name": "Brazil/GO-L19-CD410/2020",
                                                                        "node_attrs": {
                                                                          "author": {
                                                                            "author": "Samples: Nelson Gaburo Jr et al",
                                                                            "paper_url": "https://dx.doi.org/10.1126/science.abd2161",
                                                                            "title": "Evolution and epidemic spread of SARS-CoV-2 in Brazil",
                                                                            "value": "Samples: Nelson Gaburo Jr et al"
                                                                          },
                                                                          "clade_membership": {
                                                                            "value": "20A"
                                                                          },
                                                                          "country": {
                                                                            "value": "Brazil"
                                                                          },
                                                                          "div": 5,
                                                                          "division": {
                                                                            "value": "Goi\u00e1s"
                                                                          },
                                                                          "division_exposure": {
                                                                            "value": "Goi\u00e1s"
                                                                          },
                                                                          "gisaid_epi_isl": {
                                                                            "value": "EPI_ISL_476333"
                                                                          },
                                                                          "host": {
                                                                            "value": "Human"
                                                                          },
                                                                          "custom_location": {
                                                                            "confidence": {
                                                                              "Brazil": 1.0
                                                                            },
                                                                            "entropy": -1.000088900581841e-12,
                                                                            "value": "Brazil"
                                                                          },
                                                                          "num_date": {
                                                                            "confidence": [
                                                                              2020.2527322404371,
                                                                              2020.2527322404371
                                                                            ],
                                                                            "value": 2020.2527322404371
                                                                          },
                                                                          "originating_lab": {
                                                                            "value": "DB Diagn\u00f3sticos do Brasil"
                                                                          },
                                                                          "pangolin_lineage": {
                                                                            "value": "B.1"
                                                                          },
                                                                          "recency": {
                                                                            "value": "Older"
                                                                          },
                                                                          "region": {
                                                                            "value": "South America"
                                                                          },
                                                                          "region_exposure": {
                                                                            "value": "South America"
                                                                          },
                                                                          "subclade_membership": {
                                                                            "value": "20A"
                                                                          },
                                                                          "submitting_lab": {
                                                                            "value": "Instituto de Medicina Tropical da Univesidade de S\u00e3o Paulo"
                                                                          },
                                                                          "url": "https://www.gisaid.org"
                                                                        }
                                                                      },
                                                                      {
                                                                        "branch_attrs": {
                                                                          "labels": {
                                                                            "aa": "ORF1a: T1444I; S: L18F"
                                                                          },
                                                                          "mutations": {
                                                                            "ORF1a": [
                                                                              "T1444I"
                                                                            ],
                                                                            "S": [
                                                                              "L18F"
                                                                            ],
                                                                            "nuc": [
                                                                              "C1201T",
                                                                              "C4596T",
                                                                              "C21614T"
                                                                            ]
                                                                          }
                                                                        },
                                                                        "name": "Cyprus/007/2020",
                                                                        "node_attrs": {

                                                                          "author": {
                                                                            "author": "Jan Richter et al",
                                                                            "value": "Jan Richter et al"
                                                                          },
                                                                          "clade_membership": {
                                                                            "value": "20A"
                                                                          },
                                                                          "country": {
                                                                            "value": "Europe"
                                                                          },
                                                                          "div": 8,
                                                                          "division": {
                                                                            "value": "Europe"
                                                                          },
                                                                          "division_exposure": {
                                                                            "value": "Europe"
                                                                          },
                                                                          "gisaid_epi_isl": {
                                                                            "value": "EPI_ISL_463747"
                                                                          },
                                                                          "host": {
                                                                            "value": "Human"
                                                                          },
                                                                          "custom_location": {
                                                                            "confidence": {
                                                                              "Europe": 1.0
                                                                            },
                                                                            "entropy": -1.000088900581841e-12,
                                                                            "value": "Europe"
                                                                          },
                                                                          "num_date": {
                                                                            "confidence": [
                                                                              2020.2937158469945,
                                                                              2020.2937158469945
                                                                            ],
                                                                            "value": 2020.2937158469945
                                                                          },
                                                                          "originating_lab": {
                                                                            "value": "Department of Molecular Virology, Cyprus Institute of Neurology and Genetics"
                                                                          },
                                                                          "pangolin_lineage": {
                                                                            "value": "B.1.235"
                                                                          },
                                                                          "recency": {
                                                                            "value": "Older"
                                                                          },
                                                                          "region": {
                                                                            "value": "Europe"
                                                                          },
                                                                          "region_exposure": {
                                                                            "value": "Europe"
                                                                          },

                                                                          "subclade_membership": {
                                                                            "value": "20A"
                                                                          },
                                                                          "submitting_lab": {
                                                                            "value": "Department of Molecular Virology, Cyprus Institute of Neurology and Genetics"
                                                                          },
                                                                          "url": "https://www.gisaid.org"
                                                                        }
                                                                      }
                                                                    ],
                                                                    "name": "NODE_0000863",
                                                                    "node_attrs": {
                                                                      "clade_membership": {
                                                                        "value": "20A"
                                                                      },
                                                                      "div": 5,
                                                                      "custom_location": {
                                                                        "confidence": {
                                                                          "Asia": 0.011805905012753299,
                                                                          "Brazil": 0.046864999006956926,
                                                                          "Europe": 0.8708535988267913,
                                                                          "South America": 0.06581197195639912
                                                                        },
                                                                        "entropy": 0.5243791276771939,
                                                                        "value": "Europe"
                                                                      },
                                                                      "num_date": {
                                                                        "confidence": [
                                                                          2020.1847245374759,
                                                                          2020.2527322404371
                                                                        ],
                                                                        "value": 2020.2250006159043
                                                                      },
                                                                      "subclade_membership": {
                                                                        "value": "20A"
                                                                      }
                                                                    }
                                                                  }
                                                                ],
                                                                "name": "NODE_0001338",
                                                                "node_attrs": {
                                                                  "clade_membership": {
                                                                    "value": "20A"
                                                                  },
                                                                  "div": 5,
                                                                  "custom_location": {
                                                                    "confidence": {
                                                                      "Asia": 0.009358995238737533,
                                                                      "Brazil": 0.00441774421633235,
                                                                      "Europe": 0.9167662805387689,
                                                                      "South America": 0.06616785824478348
                                                                    },
                                                                    "entropy": 0.3481690041599434,
                                                                    "value": "Europe"
                                                                  },
                                                                  "num_date": {
                                                                    "confidence": [
                                                                      2020.1440004931924,
                                                                      2020.1571038251366
                                                                    ],
                                                                    "value": 2020.1571038251366
                                                                  },
                                                                  "subclade_membership": {
                                                                    "value": "20A"
                                                                  }
                                                                }
                                                              },
                                                              {
                                                                "branch_attrs": {
                                                                  "mutations": {}
                                                                },
                                                                "children": [
                                                                  {
                                                                    "branch_attrs": {
                                                                      "mutations": {
                                                                        "nuc": [
                                                                          "C23575T"
                                                                        ]
                                                                      }
                                                                    },
                                                                    "children": [
                                                                      {
                                                                        "branch_attrs": {
                                                                          "mutations": {}
                                                                        },
                                                                        "name": "Luxembourg/Lux1/2020",
                                                                        "node_attrs": {
                                                                          "author": {
                                                                            "author": "David Nieuwenhuijse et al",
                                                                            "value": "David Nieuwenhuijse et al"
                                                                          },
                                                                          "clade_membership": {
                                                                            "value": "20A"
                                                                          },
                                                                          "country": {
                                                                            "value": "Europe"
                                                                          },
                                                                          "div": 5,
                                                                          "division": {
                                                                            "value": "Europe"
                                                                          },
                                                                          "division_exposure": {
                                                                            "value": "Europe"
                                                                          },
                                                                          "gisaid_epi_isl": {
                                                                            "value": "EPI_ISL_413593"
                                                                          },
                                                                          "host": {
                                                                            "value": "Human"
                                                                          },
                                                                          "custom_location": {
                                                                            "confidence": {
                                                                              "Europe": 1.0
                                                                            },
                                                                            "entropy": -1.000088900581841e-12,
                                                                            "value": "Europe"
                                                                          },
                                                                          "num_date": {
                                                                            "confidence": [
                                                                              2020.1625683060108,
                                                                              2020.1625683060108
                                                                            ],
                                                                            "value": 2020.1625683060108
                                                                          },
                                                                          "originating_lab": {
                                                                            "value": "Laboratoire National de Sant\u00e9"
                                                                          },
                                                                          "pangolin_lineage": {
                                                                            "value": "B.1"
                                                                          },
                                                                          "recency": {
                                                                            "value": "Older"
                                                                          },
                                                                          "region": {
                                                                            "value": "Europe"
                                                                          },
                                                                          "region_exposure": {
                                                                            "value": "Europe"
                                                                          },
                                                                          "subclade_membership": {
                                                                            "value": "20A"
                                                                          },
                                                                          "submitting_lab": {
                                                                            "value": "Erasmus Medical Center"
                                                                          },
                                                                          "url": "https://www.gisaid.org"
                                                                        }
                                                                      },
                                                                      {
                                                                        "branch_attrs": {
                                                                          "mutations": {}
                                                                        },
                                                                        "name": "Luxembourg/LNS0000001/2020",
                                                                        "node_attrs": {

                                                                          "author": {
                                                                            "author": "Anke Wienecke-Baldacchino et al",
                                                                            "value": "Anke Wienecke-Baldacchino et al"
                                                                          },
                                                                          "clade_membership": {
                                                                            "value": "20A"
                                                                          },
                                                                          "country": {
                                                                            "value": "Europe"
                                                                          },
                                                                          "div": 5,
                                                                          "division": {
                                                                            "value": "Europe"
                                                                          },
                                                                          "division_exposure": {
                                                                            "value": "Europe"
                                                                          },
                                                                          "gisaid_epi_isl": {
                                                                            "value": "EPI_ISL_419562"
                                                                          },
                                                                          "host": {
                                                                            "value": "Human"
                                                                          },
                                                                          "custom_location": {
                                                                            "confidence": {
                                                                              "Europe": 1.0
                                                                            },
                                                                            "entropy": -1.000088900581841e-12,
                                                                            "value": "Europe"
                                                                          },
                                                                          "num_date": {
                                                                            "confidence": [
                                                                              2020.1625683060108,
                                                                              2020.1625683060108
                                                                            ],
                                                                            "value": 2020.1625683060108
                                                                          },
                                                                          "originating_lab": {
                                                                            "value": "Laboratoire National de Sant\u00e9, Microbiology, Virology"
                                                                          },
                                                                          "pangolin_lineage": {
                                                                            "value": "B.1"
                                                                          },
                                                                          "recency": {
                                                                            "value": "Older"
                                                                          },
                                                                          "region": {
                                                                            "value": "Europe"
                                                                          },
                                                                          "region_exposure": {
                                                                            "value": "Europe"
                                                                          },

                                                                          "subclade_membership": {
                                                                            "value": "20A"
                                                                          },
                                                                          "submitting_lab": {
                                                                            "value": "Laboratoire National de Sant\u00e9, Microbiology, Epidemiology and Microbial Genomics"
                                                                          },
                                                                          "url": "https://www.gisaid.org"
                                                                        }
                                                                      }
                                                                    ],
                                                                    "name": "NODE_0001434",
                                                                    "node_attrs": {
                                                                      "clade_membership": {
                                                                        "value": "20A"
                                                                      },
                                                                      "div": 5,
                                                                      "custom_location": {
                                                                        "confidence": {
                                                                          "Africa": 0.001310170945124564,
                                                                          "Asia": 0.004800442086527735,
                                                                          "Europe": 0.9866858629987916,
                                                                          "South America": 0.006680452753815468
                                                                        },
                                                                        "entropy": 0.08524996582601622,
                                                                        "value": "Europe"
                                                                      },
                                                                      "num_date": {
                                                                        "confidence": [
                                                                          2020.1490380447258,
                                                                          2020.1625683060108
                                                                        ],
                                                                        "value": 2020.1625683060108
                                                                      },
                                                                      "subclade_membership": {
                                                                        "value": "20A"
                                                                      }
                                                                    }
                                                                  },
                                                                  {
                                                                    "branch_attrs": {
                                                                      "mutations": {}
                                                                    },
                                                                    "children": [
                                                                      {
                                                                        "branch_attrs": {
                                                                          "mutations": {}
                                                                        },
                                                                        "children": [
                                                                          {
                                                                            "branch_attrs": {
                                                                              "mutations": {}
                                                                            },
                                                                            "children": [
                                                                              {
                                                                                "branch_attrs": {
                                                                                  "labels": {
                                                                                    "aa": "ORF1a: T2202S"
                                                                                  },
                                                                                  "mutations": {
                                                                                    "ORF1a": [
                                                                                      "T2202S"
                                                                                    ],
                                                                                    "nuc": [
                                                                                      "A6869T"
                                                                                    ]
                                                                                  }
                                                                                },
                                                                                "name": "Greece/AUTH_7/2020",
                                                                                "node_attrs": {

                                                                                  "author": {
                                                                                    "author": "Maria Christoforidi et al",
                                                                                    "value": "Maria Christoforidi et al"
                                                                                  },
                                                                                  "clade_membership": {
                                                                                    "value": "20A"
                                                                                  },
                                                                                  "country": {
                                                                                    "value": "Europe"
                                                                                  },
                                                                                  "div": 5,
                                                                                  "division": {
                                                                                    "value": "Europe"
                                                                                  },
                                                                                  "division_exposure": {
                                                                                    "value": "Europe"
                                                                                  },
                                                                                  "gisaid_epi_isl": {
                                                                                    "value": "EPI_ISL_476836"
                                                                                  },
                                                                                  "host": {
                                                                                    "value": "Human"
                                                                                  },
                                                                                  "custom_location": {
                                                                                    "confidence": {
                                                                                      "Europe": 1.0
                                                                                    },
                                                                                    "entropy": -1.000088900581841e-12,
                                                                                    "value": "Europe"
                                                                                  },
                                                                                  "num_date": {
                                                                                    "confidence": [
                                                                                      2020.1653005464482,
                                                                                      2020.1653005464482
                                                                                    ],
                                                                                    "value": 2020.1653005464482
                                                                                  },
                                                                                  "originating_lab": {
                                                                                    "value": "National Influenza Centre for Nothern Greece"
                                                                                  },
                                                                                  "pangolin_lineage": {
                                                                                    "value": "B.1"
                                                                                  },
                                                                                  "recency": {
                                                                                    "value": "Older"
                                                                                  },
                                                                                  "region": {
                                                                                    "value": "Europe"
                                                                                  },
                                                                                  "region_exposure": {
                                                                                    "value": "Europe"
                                                                                  },

                                                                                  "subclade_membership": {
                                                                                    "value": "20A"
                                                                                  },
                                                                                  "submitting_lab": {
                                                                                    "value": "National Influenza Centre for Nothern Greece"
                                                                                  },
                                                                                  "url": "https://www.gisaid.org"
                                                                                }
                                                                              },
                                                                              {
                                                                                "branch_attrs": {
                                                                                  "mutations": {}
                                                                                },
                                                                                "children": [
                                                                                  {
                                                                                    "branch_attrs": {
                                                                                      "mutations": {
                                                                                        "nuc": [
                                                                                          "C5654T",
                                                                                          "C20371T",
                                                                                          "G28001T"
                                                                                        ]
                                                                                      }
                                                                                    },
                                                                                    "name": "Nigeria/ED20-CV162/2020",
                                                                                    "node_attrs": {
                                                                                      "author": {
                                                                                        "author": "Oluniyi P.E. et al et al",
                                                                                        "value": "Oluniyi P.E. et al et al"
                                                                                      },
                                                                                      "clade_membership": {
                                                                                        "value": "20A"
                                                                                      },
                                                                                      "country": {
                                                                                        "value": "Africa"
                                                                                      },
                                                                                      "div": 7,
                                                                                      "division": {
                                                                                        "value": "Africa"
                                                                                      },
                                                                                      "division_exposure": {
                                                                                        "value": "Africa"
                                                                                      },
                                                                                      "gisaid_epi_isl": {
                                                                                        "value": "EPI_ISL_527881"
                                                                                      },
                                                                                      "host": {
                                                                                        "value": "Human"
                                                                                      },
                                                                                      "custom_location": {
                                                                                        "confidence": {
                                                                                          "Africa": 1.0
                                                                                        },
                                                                                        "entropy": -1.000088900581841e-12,
                                                                                        "value": "Africa"
                                                                                      },
                                                                                      "num_date": {
                                                                                        "confidence": [
                                                                                          2020.2445355191257,
                                                                                          2020.2445355191257
                                                                                        ],
                                                                                        "value": 2020.2445355191257
                                                                                      },
                                                                                      "originating_lab": {
                                                                                        "value": "Nigeria Centre for Disease Control (NCDC)"
                                                                                      },
                                                                                      "pangolin_lineage": {
                                                                                        "value": "B.1"
                                                                                      },
                                                                                      "recency": {
                                                                                        "value": "Older"
                                                                                      },
                                                                                      "region": {
                                                                                        "value": "Africa"
                                                                                      },
                                                                                      "region_exposure": {
                                                                                        "value": "Africa"
                                                                                      },
                                                                                      "subclade_membership": {
                                                                                        "value": "20A"
                                                                                      },
                                                                                      "submitting_lab": {
                                                                                        "value": "African Centre of Excellence for Genomics of Infectious Diseases (ACEGID), Redeemer's University, Ede, Osun State, Nigeria"
                                                                                      },
                                                                                      "url": "https://www.gisaid.org"
                                                                                    }
                                                                                  },
                                                                                  {
                                                                                    "branch_attrs": {
                                                                                      "labels": {
                                                                                        "aa": "ORF9b: P10L"
                                                                                      },
                                                                                      "mutations": {
                                                                                        "ORF9b": [
                                                                                          "P10L"
                                                                                        ],
                                                                                        "nuc": [
                                                                                          "T11182C",
                                                                                          "C14724T",
                                                                                          "C26022T",
                                                                                          "C28312T"
                                                                                        ]
                                                                                      }
                                                                                    },
                                                                                    "name": "Bulgaria/17/2020",
                                                                                    "node_attrs": {

                                                                                      "author": {
                                                                                        "author": "Ivan Ivanov et al",
                                                                                        "value": "Ivan Ivanov et al"
                                                                                      },
                                                                                      "clade_membership": {
                                                                                        "value": "20A"
                                                                                      },
                                                                                      "country": {
                                                                                        "value": "Europe"
                                                                                      },
                                                                                      "div": 8,
                                                                                      "division": {
                                                                                        "value": "Europe"
                                                                                      },
                                                                                      "division_exposure": {
                                                                                        "value": "Europe"
                                                                                      },
                                                                                      "gisaid_epi_isl": {
                                                                                        "value": "EPI_ISL_480300"
                                                                                      },
                                                                                      "host": {
                                                                                        "value": "Human"
                                                                                      },
                                                                                      "custom_location": {
                                                                                        "confidence": {
                                                                                          "Europe": 1.0
                                                                                        },
                                                                                        "entropy": -1.000088900581841e-12,
                                                                                        "value": "Europe"
                                                                                      },
                                                                                      "num_date": {
                                                                                        "confidence": [
                                                                                          2020.285519125683,
                                                                                          2020.285519125683
                                                                                        ],
                                                                                        "value": 2020.285519125683
                                                                                      },
                                                                                      "originating_lab": {
                                                                                        "value": "National Reference Laboratory \"Influenza and acute respiratory diseases\""
                                                                                      },
                                                                                      "pangolin_lineage": {
                                                                                        "value": "B.1"
                                                                                      },
                                                                                      "recency": {
                                                                                        "value": "Older"
                                                                                      },
                                                                                      "region": {
                                                                                        "value": "Europe"
                                                                                      },
                                                                                      "region_exposure": {
                                                                                        "value": "Europe"
                                                                                      },

                                                                                      "subclade_membership": {
                                                                                        "value": "20A"
                                                                                      },
                                                                                      "submitting_lab": {
                                                                                        "value": "NRL-HIV"
                                                                                      },
                                                                                      "url": "https://www.gisaid.org"
                                                                                    }
                                                                                  }
                                                                                ],
                                                                                "name": "NODE_0000870",
                                                                                "node_attrs": {
                                                                                  "clade_membership": {
                                                                                    "value": "20A"
                                                                                  },
                                                                                  "div": 4,
                                                                                  "custom_location": {
                                                                                    "confidence": {
                                                                                      "Africa": 0.12155556036329372,
                                                                                      "Asia": 0.010209860748020388,
                                                                                      "Europe": 0.8581740525191217,
                                                                                      "South America": 0.009075613769312438
                                                                                    },
                                                                                    "entropy": 0.4842588286044005,
                                                                                    "value": "Europe"
                                                                                  },
                                                                                  "num_date": {
                                                                                    "confidence": [
                                                                                      2020.1518879528899,
                                                                                      2020.2093994419138
                                                                                    ],
                                                                                    "value": 2020.1564369667663
                                                                                  },
                                                                                  "subclade_membership": {
                                                                                    "value": "20A"
                                                                                  }
                                                                                }
                                                                              }
                                                                            ],
                                                                            "name": "NODE_0000869",
                                                                            "node_attrs": {
                                                                              "clade_membership": {
                                                                                "value": "20A"
                                                                              },
                                                                              "div": 4,
                                                                              "custom_location": {
                                                                                "confidence": {
                                                                                  "Africa": 0.028354291670571973,
                                                                                  "Asia": 0.007294060653176153,
                                                                                  "Europe": 0.9578303296705445,
                                                                                  "South America": 0.005793586372404939
                                                                                },
                                                                                "entropy": 0.2136190535512052,
                                                                                "value": "Europe"
                                                                              },
                                                                              "num_date": {
                                                                                "confidence": [
                                                                                  2020.1438645147653,
                                                                                  2020.1648807725046
                                                                                ],
                                                                                "value": 2020.148023019639
                                                                              },
                                                                              "subclade_membership": {
                                                                                "value": "20A"
                                                                              }
                                                                            }
                                                                          },
                                                                          {
                                                                            "branch_attrs": {
                                                                              "mutations": {}
                                                                            },
                                                                            "children": [
                                                                              {
                                                                                "branch_attrs": {
                                                                                  "mutations": {}
                                                                                },
                                                                                "children": [
                                                                                  {
                                                                                    "branch_attrs": {
                                                                                      "mutations": {}
                                                                                    },
                                                                                    "name": "France/IDF_HB_112002096647/2020",
                                                                                    "node_attrs": {

                                                                                      "author": {
                                                                                        "author": "Antoine Bridier-Nahmias et al",
                                                                                        "value": "Antoine Bridier-Nahmias et al"
                                                                                      },
                                                                                      "clade_membership": {
                                                                                        "value": "20A"
                                                                                      },
                                                                                      "country": {
                                                                                        "value": "Europe"
                                                                                      },
                                                                                      "div": 4,
                                                                                      "division": {
                                                                                        "value": "Europe"
                                                                                      },
                                                                                      "division_exposure": {
                                                                                        "value": "Europe"
                                                                                      },
                                                                                      "gisaid_epi_isl": {
                                                                                        "value": "EPI_ISL_940533"
                                                                                      },
                                                                                      "host": {
                                                                                        "value": "Human"
                                                                                      },
                                                                                      "custom_location": {
                                                                                        "confidence": {
                                                                                          "Europe": 1.0
                                                                                        },
                                                                                        "entropy": -1.000088900581841e-12,
                                                                                        "value": "Europe"
                                                                                      },
                                                                                      "num_date": {
                                                                                        "confidence": [
                                                                                          2020.1543715846994,
                                                                                          2020.1543715846994
                                                                                        ],
                                                                                        "value": 2020.1543715846994
                                                                                      },
                                                                                      "originating_lab": {
                                                                                        "value": "H\u00f4pital Bichat Claude Bernard, Laboratoire de Virologie"
                                                                                      },
                                                                                      "pangolin_lineage": {
                                                                                        "value": "B.1"
                                                                                      },
                                                                                      "recency": {
                                                                                        "value": "One month ago"
                                                                                      },
                                                                                      "region": {
                                                                                        "value": "Europe"
                                                                                      },
                                                                                      "region_exposure": {
                                                                                        "value": "Europe"
                                                                                      },

                                                                                      "subclade_membership": {
                                                                                        "value": "20A"
                                                                                      },
                                                                                      "submitting_lab": {
                                                                                        "value": "IAME UMR1137 Inserm, Universit\u00e9 de Paris, H\u00f4pital Bichat"
                                                                                      },
                                                                                      "url": "https://www.gisaid.org"
                                                                                    }
                                                                                  },
                                                                                  {
                                                                                    "branch_attrs": {
                                                                                      "labels": {
                                                                                        "aa": "S: V62L"
                                                                                      },
                                                                                      "mutations": {
                                                                                        "S": [
                                                                                          "V62L"
                                                                                        ],
                                                                                        "nuc": [
                                                                                          "G21746C"
                                                                                        ]
                                                                                      }
                                                                                    },
                                                                                    "name": "SaintBarthelemy/IPG-7329/2020",
                                                                                    "node_attrs": {

                                                                                      "author": {
                                                                                        "author": "Marion Barbet et al",
                                                                                        "value": "Marion Barbet et al"
                                                                                      },
                                                                                      "clade_membership": {
                                                                                        "value": "20A"
                                                                                      },
                                                                                      "country": {
                                                                                        "value": "North America"
                                                                                      },
                                                                                      "div": 5,
                                                                                      "division": {
                                                                                        "value": "North America"
                                                                                      },
                                                                                      "division_exposure": {
                                                                                        "value": "North America"
                                                                                      },
                                                                                      "gisaid_epi_isl": {
                                                                                        "value": "EPI_ISL_613429"
                                                                                      },
                                                                                      "host": {
                                                                                        "value": "Human"
                                                                                      },
                                                                                      "custom_location": {
                                                                                        "confidence": {
                                                                                          "North America": 1.0
                                                                                        },
                                                                                        "entropy": -1.000088900581841e-12,
                                                                                        "value": "North America"
                                                                                      },
                                                                                      "num_date": {
                                                                                        "confidence": [
                                                                                          2020.198087431694,
                                                                                          2020.198087431694
                                                                                        ],
                                                                                        "value": 2020.198087431694
                                                                                      },
                                                                                      "originating_lab": {
                                                                                        "value": "Institut Pasteur de la Guadeloupe"
                                                                                      },
                                                                                      "pangolin_lineage": {
                                                                                        "value": "B.1"
                                                                                      },
                                                                                      "recency": {
                                                                                        "value": "Older"
                                                                                      },
                                                                                      "region": {
                                                                                        "value": "North America"
                                                                                      },
                                                                                      "region_exposure": {
                                                                                        "value": "North America"
                                                                                      },

                                                                                      "subclade_membership": {
                                                                                        "value": "20A"
                                                                                      },
                                                                                      "submitting_lab": {
                                                                                        "value": "Institut Pasteur de la Guadeloupe"
                                                                                      },
                                                                                      "url": "https://www.gisaid.org"
                                                                                    }
                                                                                  }
                                                                                ],
                                                                                "name": "NODE_0000875",
                                                                                "node_attrs": {
                                                                                  "clade_membership": {
                                                                                    "value": "20A"
                                                                                  },
                                                                                  "div": 4,
                                                                                  "custom_location": {
                                                                                    "confidence": {
                                                                                      "Africa": 0.016001552332033587,
                                                                                      "Europe": 0.8648524187061694,
                                                                                      "North America": 0.09458250553475327,
                                                                                      "South America": 0.015987514088840925
                                                                                    },
                                                                                    "entropy": 0.522822852668861,
                                                                                    "value": "Europe"
                                                                                  },
                                                                                  "num_date": {
                                                                                    "confidence": [
                                                                                      2020.1472198341971,
                                                                                      2020.1543715846994
                                                                                    ],
                                                                                    "value": 2020.1543715846994
                                                                                  },
                                                                                  "subclade_membership": {
                                                                                    "value": "20A"
                                                                                  }
                                                                                }
                                                                              },
                                                                              {
                                                                                "branch_attrs": {
                                                                                  "mutations": {}
                                                                                },
                                                                                "children": [
                                                                                  {
                                                                                    "branch_attrs": {
                                                                                      "mutations": {}
                                                                                    },
                                                                                    "children": [
                                                                                      {
                                                                                        "branch_attrs": {
                                                                                          "mutations": {}
                                                                                        },
                                                                                        "name": "Tunisia/2909/2020",
                                                                                        "node_attrs": {

                                                                                          "author": {
                                                                                            "author": "Ilhem Boutiba-Ben Boubaker et al",
                                                                                            "value": "Ilhem Boutiba-Ben Boubaker et al"
                                                                                          },
                                                                                          "clade_membership": {
                                                                                            "value": "20A"
                                                                                          },
                                                                                          "country": {
                                                                                            "value": "Africa"
                                                                                          },
                                                                                          "div": 4,
                                                                                          "division": {
                                                                                            "value": "Africa"
                                                                                          },
                                                                                          "division_exposure": {
                                                                                            "value": "Africa"
                                                                                          },
                                                                                          "gisaid_epi_isl": {
                                                                                            "value": "EPI_ISL_707791"
                                                                                          },
                                                                                          "host": {
                                                                                            "value": "Human"
                                                                                          },
                                                                                          "custom_location": {
                                                                                            "confidence": {
                                                                                              "Africa": 1.0
                                                                                            },
                                                                                            "entropy": -1.000088900581841e-12,
                                                                                            "value": "Africa"
                                                                                          },
                                                                                          "num_date": {
                                                                                            "confidence": [
                                                                                              2020.1680327868853,
                                                                                              2020.1680327868853
                                                                                            ],
                                                                                            "value": 2020.1680327868853
                                                                                          },
                                                                                          "originating_lab": {
                                                                                            "value": "1-Laboratory of Microbiology, National Reference Lab, Charles Nicolle Hospital; 2-University of Tunis ElManar, Faculty of Medicine of Tunis, LR99ES09, Tunis, Tunisia"
                                                                                          },
                                                                                          "pangolin_lineage": {
                                                                                            "value": "B.1"
                                                                                          },
                                                                                          "recency": {
                                                                                            "value": "Older"
                                                                                          },
                                                                                          "region": {
                                                                                            "value": "Africa"
                                                                                          },
                                                                                          "region_exposure": {
                                                                                            "value": "Africa"
                                                                                          },

                                                                                          "subclade_membership": {
                                                                                            "value": "20A"
                                                                                          },
                                                                                          "submitting_lab": {
                                                                                            "value": "1-Clinical and Experimental Pharmacology Lab, LR16SP02, National Center of Pharmacovigilance, University of Tunis El Manar, Tunis, Tunisia. 2-Neurodegenerative diseases and psychiatric troubles, LR18SP03, Razi Hospital, University of Tunis El Manar, Tunis, Tunisia. 3- Ministry of Health, National Observatory of New and Emerging Diseases, 1006, Tunis, Tunisia"
                                                                                          },
                                                                                          "url": "https://www.gisaid.org"
                                                                                        }
                                                                                      },
                                                                                      {
                                                                                        "branch_attrs": {
                                                                                          "mutations": {}
                                                                                        },
                                                                                        "name": "France/ARA-SC002/2020",
                                                                                        "node_attrs": {

                                                                                          "author": {
                                                                                            "author": "Antonin Bal et al",
                                                                                            "value": "Antonin Bal et al"
                                                                                          },
                                                                                          "clade_membership": {
                                                                                            "value": "20A"
                                                                                          },
                                                                                          "country": {
                                                                                            "value": "Europe"
                                                                                          },
                                                                                          "div": 4,
                                                                                          "division": {
                                                                                            "value": "Europe"
                                                                                          },
                                                                                          "division_exposure": {
                                                                                            "value": "Europe"
                                                                                          },
                                                                                          "gisaid_epi_isl": {
                                                                                            "value": "EPI_ISL_629082"
                                                                                          },
                                                                                          "host": {
                                                                                            "value": "Human"
                                                                                          },
                                                                                          "custom_location": {
                                                                                            "confidence": {
                                                                                              "Europe": 1.0
                                                                                            },
                                                                                            "entropy": -1.000088900581841e-12,
                                                                                            "value": "Europe"
                                                                                          },
                                                                                          "num_date": {
                                                                                            "confidence": [
                                                                                              2020.1598360655737,
                                                                                              2020.1598360655737
                                                                                            ],
                                                                                            "value": 2020.1598360655737
                                                                                          },
                                                                                          "originating_lab": {
                                                                                            "value": "Laboratoire du Centre Hospitalier Annecy Genevois"
                                                                                          },
                                                                                          "pangolin_lineage": {
                                                                                            "value": "B.1"
                                                                                          },
                                                                                          "recency": {
                                                                                            "value": "Older"
                                                                                          },
                                                                                          "region": {
                                                                                            "value": "Europe"
                                                                                          },
                                                                                          "region_exposure": {
                                                                                            "value": "Europe"
                                                                                          },

                                                                                          "subclade_membership": {
                                                                                            "value": "20A"
                                                                                          },
                                                                                          "submitting_lab": {
                                                                                            "value": "CNR Virus des Infections Respiratoires - France SUD"
                                                                                          },
                                                                                          "url": "https://www.gisaid.org"
                                                                                        }
                                                                                      }
                                                                                    ],
                                                                                    "name": "NODE_0000877",
                                                                                    "node_attrs": {
                                                                                      "clade_membership": {
                                                                                        "value": "20A"
                                                                                      },
                                                                                      "div": 4,
                                                                                      "custom_location": {
                                                                                        "confidence": {
                                                                                          "Africa": 0.4474154661251327,
                                                                                          "Asia": 0.008726622812445866,
                                                                                          "Europe": 0.5343997351414258,
                                                                                          "South America": 0.008633530613890803
                                                                                        },
                                                                                        "entropy": 0.7833760044269114,
                                                                                        "value": "Europe"
                                                                                      },
                                                                                      "num_date": {
                                                                                        "confidence": [
                                                                                          2020.1518106202518,
                                                                                          2020.1598360655737
                                                                                        ],
                                                                                        "value": 2020.1579194419087
                                                                                      },
                                                                                      "subclade_membership": {
                                                                                        "value": "20A"
                                                                                      }
                                                                                    }
                                                                                  },
                                                                                  {
                                                                                    "branch_attrs": {
                                                                                      "mutations": {}
                                                                                    },
                                                                                    "children": [
                                                                                      {
                                                                                        "branch_attrs": {
                                                                                          "labels": {
                                                                                            "aa": "N: T205I"
                                                                                          },
                                                                                          "mutations": {
                                                                                            "N": [
                                                                                              "T205I"
                                                                                            ],
                                                                                            "nuc": [
                                                                                              "C28887T"
                                                                                            ]
                                                                                          }
                                                                                        },
                                                                                        "children": [
                                                                                          {
                                                                                            "branch_attrs": {
                                                                                              "labels": {
                                                                                                "aa": "E: L21F; M: I82T; N: S2X, D3X, A12G, *420X; ORF1a: T2007I, S3675-, G3676-, F3677-; ORF1b: L314F; ORF6: F2-; ORF9b: H9D; S: Q52R, A67V, I68X, H69-, V70X, V143X, Y144X, E484K, Q677H, F888L, *1274X"
                                                                                              },
                                                                                              "mutations": {
                                                                                                "E": [
                                                                                                  "L21F"
                                                                                                ],
                                                                                                "M": [
                                                                                                  "I82T"
                                                                                                ],
                                                                                                "N": [
                                                                                                  "S2X",
                                                                                                  "D3X",
                                                                                                  "A12G",
                                                                                                  "*420X"
                                                                                                ],
                                                                                                "ORF1a": [
                                                                                                  "T2007I",
                                                                                                  "S3675-",
                                                                                                  "G3676-",
                                                                                                  "F3677-"
                                                                                                ],
                                                                                                "ORF1b": [
                                                                                                  "L314F"
                                                                                                ],
                                                                                                "ORF6": [
                                                                                                  "F2-"
                                                                                                ],
                                                                                                "ORF9b": [
                                                                                                  "H9D"
                                                                                                ],
                                                                                                "S": [
                                                                                                  "Q52R",
                                                                                                  "A67V",
                                                                                                  "I68X",
                                                                                                  "H69-",
                                                                                                  "V70X",
                                                                                                  "V143X",
                                                                                                  "Y144X",
                                                                                                  "E484K",
                                                                                                  "Q677H",
                                                                                                  "F888L",
                                                                                                  "*1274X"
                                                                                                ],
                                                                                                "nuc": [
                                                                                                  "C1498T",
                                                                                                  "A1807G",
                                                                                                  "G2659A",
                                                                                                  "C6285T",
                                                                                                  "T8593C",
                                                                                                  "C9565T",
                                                                                                  "T11288-",
                                                                                                  "C11289-",
                                                                                                  "T11290-",
                                                                                                  "G11291-",
                                                                                                  "G11292-",
                                                                                                  "T11293-",
                                                                                                  "T11294-",
                                                                                                  "T11295-",
                                                                                                  "T11296-",
                                                                                                  "C14407T",
                                                                                                  "C18171T",
                                                                                                  "A20724G",
                                                                                                  "A21717G",
                                                                                                  "C21762T",
                                                                                                  "T21765-",
                                                                                                  "A21766-",
                                                                                                  "C21767-",
                                                                                                  "A21768-",
                                                                                                  "T21769-",
                                                                                                  "G21770-",
                                                                                                  "T21991-",
                                                                                                  "T21992-",
                                                                                                  "A21993-",
                                                                                                  "G23012A",
                                                                                                  "G23593C",
                                                                                                  "T24224C",
                                                                                                  "C24748T",
                                                                                                  "C26305T",
                                                                                                  "T26767C",
                                                                                                  "T27205-",
                                                                                                  "T27206-",
                                                                                                  "T27207-",
                                                                                                  "C28278-",
                                                                                                  "T28279-",
                                                                                                  "G28280-",
                                                                                                  "C28308G",
                                                                                                  "A28699G",
                                                                                                  "G29543T",
                                                                                                  "T29728-",
                                                                                                  "T29729-",
                                                                                                  "C29730-",
                                                                                                  "A29731-",
                                                                                                  "C29732-",
                                                                                                  "C29733-",
                                                                                                  "G29734-",
                                                                                                  "A29735-",
                                                                                                  "G29736-",
                                                                                                  "G29737-",
                                                                                                  "C29738-",
                                                                                                  "C29739-",
                                                                                                  "A29740-",
                                                                                                  "C29741-",
                                                                                                  "G29742-",
                                                                                                  "C29743-",
                                                                                                  "G29744-",
                                                                                                  "G29745-",
                                                                                                  "A29746-",
                                                                                                  "G29747-",
                                                                                                  "T29748-",
                                                                                                  "A29749-",
                                                                                                  "C29750-",
                                                                                                  "G29751-",
                                                                                                  "A29752-",
                                                                                                  "T29753-",
                                                                                                  "C29754-",
                                                                                                  "G29755-",
                                                                                                  "A29756-",
                                                                                                  "G29757-",
                                                                                                  "T29758-",
                                                                                                  "G29759-",
                                                                                                  "T29760-",
                                                                                                  "A29761-",
                                                                                                  "C29762-",
                                                                                                  "A29763-",
                                                                                                  "G29764-",
                                                                                                  "T29765-",
                                                                                                  "G29766-",
                                                                                                  "A29767-",
                                                                                                  "A29768-",
                                                                                                  "C29769-",
                                                                                                  "A29770-",
                                                                                                  "A29771-",
                                                                                                  "T29772-",
                                                                                                  "G29773-",
                                                                                                  "C29774-",
                                                                                                  "T29775-",
                                                                                                  "A29776-"
                                                                                                ]
                                                                                              }
                                                                                            },
                                                                                            "children": [
                                                                                              {
                                                                                                "branch_attrs": {
                                                                                                  "labels": {
                                                                                                    "aa": "N: R319H; ORF1a: L3829F"
                                                                                                  },
                                                                                                  "mutations": {
                                                                                                    "N": [
                                                                                                      "R319H"
                                                                                                    ],
                                                                                                    "ORF1a": [
                                                                                                      "L3829F"
                                                                                                    ],
                                                                                                    "nuc": [
                                                                                                      "C11750T",
                                                                                                      "G29229A"
                                                                                                    ]
                                                                                                  }
                                                                                                },
                                                                                                "name": "Nigeria/NCDC-FCT-10G/2021",
                                                                                                "node_attrs": {

                                                                                                  "author": {
                                                                                                    "author": "Dr Ndodo Nnaemeka et al",
                                                                                                    "value": "Dr Ndodo Nnaemeka et al"
                                                                                                  },
                                                                                                  "clade_membership": {
                                                                                                    "value": "20A"
                                                                                                  },
                                                                                                  "country": {
                                                                                                    "value": "Africa"
                                                                                                  },
                                                                                                  "div": 27,
                                                                                                  "division": {
                                                                                                    "value": "Africa"
                                                                                                  },
                                                                                                  "division_exposure": {
                                                                                                    "value": "Africa"
                                                                                                  },
                                                                                                  "gisaid_epi_isl": {
                                                                                                    "value": "EPI_ISL_1073639"
                                                                                                  },
                                                                                                  "host": {
                                                                                                    "value": "Human"
                                                                                                  },
                                                                                                  "custom_location": {
                                                                                                    "confidence": {
                                                                                                      "Africa": 1.0
                                                                                                    },
                                                                                                    "entropy": -1.000088900581841e-12,
                                                                                                    "value": "Africa"
                                                                                                  },
                                                                                                  "num_date": {
                                                                                                    "confidence": [
                                                                                                      2021.0917808219178,
                                                                                                      2021.0917808219178
                                                                                                    ],
                                                                                                    "value": 2021.0917808219178
                                                                                                  },
                                                                                                  "originating_lab": {
                                                                                                    "value": "Nigeria Centre For Disease Control"
                                                                                                  },
                                                                                                  "pangolin_lineage": {
                                                                                                    "value": "B.1.525"
                                                                                                  },
                                                                                                  "recency": {
                                                                                                    "value": "One week ago"
                                                                                                  },
                                                                                                  "region": {
                                                                                                    "value": "Africa"
                                                                                                  },
                                                                                                  "region_exposure": {
                                                                                                    "value": "Africa"
                                                                                                  },

                                                                                                  "subclade_membership": {
                                                                                                    "value": "20A"
                                                                                                  },
                                                                                                  "submitting_lab": {
                                                                                                    "value": "National reference Laboratory, NCDC, Gaduwa, Abuja"
                                                                                                  },
                                                                                                  "url": "https://www.gisaid.org"
                                                                                                }
                                                                                              },
                                                                                              {
                                                                                                "branch_attrs": {
                                                                                                  "mutations": {}
                                                                                                },
                                                                                                "name": "Nigeria/CV749/2021",
                                                                                                "node_attrs": {

                                                                                                  "author": {
                                                                                                    "author": "Olawoye et al",
                                                                                                    "value": "Olawoye et al"
                                                                                                  },
                                                                                                  "clade_membership": {
                                                                                                    "value": "20A"
                                                                                                  },
                                                                                                  "country": {
                                                                                                    "value": "Africa"
                                                                                                  },
                                                                                                  "div": 25,
                                                                                                  "division": {
                                                                                                    "value": "Africa"
                                                                                                  },
                                                                                                  "division_exposure": {
                                                                                                    "value": "Africa"
                                                                                                  },
                                                                                                  "gisaid_epi_isl": {
                                                                                                    "value": "EPI_ISL_1093449"
                                                                                                  },
                                                                                                  "host": {
                                                                                                    "value": "Human"
                                                                                                  },
                                                                                                  "custom_location": {
                                                                                                    "confidence": {
                                                                                                      "Africa": 1.0
                                                                                                    },
                                                                                                    "entropy": -1.000088900581841e-12,
                                                                                                    "value": "Africa"
                                                                                                  },
                                                                                                  "num_date": {
                                                                                                    "confidence": [
                                                                                                      2021.017808219178,
                                                                                                      2021.017808219178
                                                                                                    ],
                                                                                                    "value": 2021.017808219178
                                                                                                  },
                                                                                                  "originating_lab": {
                                                                                                    "value": "Nigerian Centre for Disease Control (NCDC)"
                                                                                                  },
                                                                                                  "pangolin_lineage": {
                                                                                                    "value": "B.1.525"
                                                                                                  },
                                                                                                  "recency": {
                                                                                                    "value": "3-7 days ago"
                                                                                                  },
                                                                                                  "region": {
                                                                                                    "value": "Africa"
                                                                                                  },
                                                                                                  "region_exposure": {
                                                                                                    "value": "Africa"
                                                                                                  },

                                                                                                  "subclade_membership": {
                                                                                                    "value": "20A"
                                                                                                  },
                                                                                                  "submitting_lab": {
                                                                                                    "value": "African Centre of Excellence for Genomics of Infectious Diseases (ACEGID), Redeemer\u2019s University"
                                                                                                  },
                                                                                                  "url": "https://www.gisaid.org"
                                                                                                }
                                                                                              },
                                                                                              {
                                                                                                "branch_attrs": {
                                                                                                  "labels": {
                                                                                                    "aa": "S: V3I"
                                                                                                  },
                                                                                                  "mutations": {
                                                                                                    "S": [
                                                                                                      "V3I"
                                                                                                    ],
                                                                                                    "nuc": [
                                                                                                      "G21569A"
                                                                                                    ]
                                                                                                  }
                                                                                                },
                                                                                                "children": [
                                                                                                  {
                                                                                                    "branch_attrs": {
                                                                                                      "labels": {
                                                                                                        "aa": "ORF1a: T1605I, K2589R; ORF1b: N129S; S: A845S"
                                                                                                      },
                                                                                                      "mutations": {
                                                                                                        "ORF1a": [
                                                                                                          "T1605I",
                                                                                                          "K2589R"
                                                                                                        ],
                                                                                                        "ORF1b": [
                                                                                                          "N129S"
                                                                                                        ],
                                                                                                        "S": [
                                                                                                          "A845S"
                                                                                                        ],
                                                                                                        "nuc": [
                                                                                                          "C5079T",
                                                                                                          "C5869T",
                                                                                                          "A8031G",
                                                                                                          "A13853G",
                                                                                                          "G24095T"
                                                                                                        ]
                                                                                                      }
                                                                                                    },
                                                                                                    "name": "Nigeria/NCDC-FCT-11G/2021",
                                                                                                    "node_attrs": {

                                                                                                      "author": {
                                                                                                        "author": "Dr Ndodo Nnaemeka et al",
                                                                                                        "value": "Dr Ndodo Nnaemeka et al"
                                                                                                      },
                                                                                                      "clade_membership": {
                                                                                                        "value": "20A"
                                                                                                      },
                                                                                                      "country": {
                                                                                                        "value": "Africa"
                                                                                                      },
                                                                                                      "div": 31,
                                                                                                      "division": {
                                                                                                        "value": "Africa"
                                                                                                      },
                                                                                                      "division_exposure": {
                                                                                                        "value": "Africa"
                                                                                                      },
                                                                                                      "gisaid_epi_isl": {
                                                                                                        "value": "EPI_ISL_1073640"
                                                                                                      },
                                                                                                      "host": {
                                                                                                        "value": "Human"
                                                                                                      },
                                                                                                      "custom_location": {
                                                                                                        "confidence": {
                                                                                                          "Africa": 0.9999999999999999
                                                                                                        },
                                                                                                        "entropy": -9.99866855976916e-13,
                                                                                                        "value": "Africa"
                                                                                                      },
                                                                                                      "num_date": {
                                                                                                        "confidence": [
                                                                                                          2021.1054794520549,
                                                                                                          2021.1054794520549
                                                                                                        ],
                                                                                                        "value": 2021.1054794520549
                                                                                                      },
                                                                                                      "originating_lab": {
                                                                                                        "value": "Nigeria Centre For Disease Control"
                                                                                                      },
                                                                                                      "pangolin_lineage": {
                                                                                                        "value": "B.1.525"
                                                                                                      },
                                                                                                      "recency": {
                                                                                                        "value": "One week ago"
                                                                                                      },
                                                                                                      "region": {
                                                                                                        "value": "Africa"
                                                                                                      },
                                                                                                      "region_exposure": {
                                                                                                        "value": "Africa"
                                                                                                      },

                                                                                                      "subclade_membership": {
                                                                                                        "value": "20A"
                                                                                                      },
                                                                                                      "submitting_lab": {
                                                                                                        "value": "National reference Laboratory, NCDC, Gaduwa, Abuja"
                                                                                                      },
                                                                                                      "url": "https://www.gisaid.org"
                                                                                                    }
                                                                                                  },
                                                                                                  {
                                                                                                    "branch_attrs": {
                                                                                                      "mutations": {}
                                                                                                    },
                                                                                                    "name": "Nigeria/CV742/2021",
                                                                                                    "node_attrs": {

                                                                                                      "author": {
                                                                                                        "author": "Olawoye et al",
                                                                                                        "value": "Olawoye et al"
                                                                                                      },
                                                                                                      "clade_membership": {
                                                                                                        "value": "20A"
                                                                                                      },
                                                                                                      "country": {
                                                                                                        "value": "Africa"
                                                                                                      },
                                                                                                      "div": 26,
                                                                                                      "division": {
                                                                                                        "value": "Africa"
                                                                                                      },
                                                                                                      "division_exposure": {
                                                                                                        "value": "Africa"
                                                                                                      },
                                                                                                      "gisaid_epi_isl": {
                                                                                                        "value": "EPI_ISL_1093451"
                                                                                                      },
                                                                                                      "host": {
                                                                                                        "value": "Human"
                                                                                                      },
                                                                                                      "custom_location": {
                                                                                                        "confidence": {
                                                                                                          "Africa": 0.9999999999999999
                                                                                                        },
                                                                                                        "entropy": -9.99866855976916e-13,
                                                                                                        "value": "Africa"
                                                                                                      },
                                                                                                      "num_date": {
                                                                                                        "confidence": [
                                                                                                          2021.017808219178,
                                                                                                          2021.017808219178
                                                                                                        ],
                                                                                                        "value": 2021.017808219178
                                                                                                      },
                                                                                                      "originating_lab": {
                                                                                                        "value": "Nigerian Centre for Disease Control (NCDC)"
                                                                                                      },
                                                                                                      "pangolin_lineage": {
                                                                                                        "value": "B.1"
                                                                                                      },
                                                                                                      "recency": {
                                                                                                        "value": "3-7 days ago"
                                                                                                      },
                                                                                                      "region": {
                                                                                                        "value": "Africa"
                                                                                                      },
                                                                                                      "region_exposure": {
                                                                                                        "value": "Africa"
                                                                                                      },
                                                                                                      "subclade_membership": {
                                                                                                        "value": "20A"
                                                                                                      },
                                                                                                      "submitting_lab": {
                                                                                                        "value": "African Centre of Excellence for Genomics of Infectious Diseases (ACEGID), Redeemer\u2019s University"
                                                                                                      },
                                                                                                      "url": "https://www.gisaid.org"
                                                                                                    }
                                                                                                  }
                                                                                                ],
                                                                                                "name": "NODE_0001116",
                                                                                                "node_attrs": {
                                                                                                  "clade_membership": {
                                                                                                    "value": "20A"
                                                                                                  },
                                                                                                  "div": 26,
                                                                                                  "custom_location": {
                                                                                                    "confidence": {
                                                                                                      "Africa": 0.9992815206070813
                                                                                                    },
                                                                                                    "entropy": 0.0064272700032413825,
                                                                                                    "value": "Africa"
                                                                                                  },
                                                                                                  "num_date": {
                                                                                                    "confidence": [
                                                                                                      2020.9695536600009,
                                                                                                      2021.017808219178
                                                                                                    ],
                                                                                                    "value": 2021.0121992256804
                                                                                                  },
                                                                                                  "subclade_membership": {
                                                                                                    "value": "20A"
                                                                                                  }
                                                                                                }
                                                                                              }
                                                                                            ],
                                                                                            "name": "NODE_0001114",
                                                                                            "node_attrs": {
                                                                                              "clade_membership": {
                                                                                                "value": "20A"
                                                                                              },
                                                                                              "div": 25,
                                                                                              "custom_location": {
                                                                                                "confidence": {
                                                                                                  "Africa": 0.9979743022855945,
                                                                                                  "Europe": 0.0018451087909269685
                                                                                                },
                                                                                                "entropy": 0.015326076075594249,
                                                                                                "value": "Africa"
                                                                                              },
                                                                                              "num_date": {
                                                                                                "confidence": [
                                                                                                  2020.939819506121,
                                                                                                  2021.0112850119012
                                                                                                ],
                                                                                                "value": 2020.973983724279
                                                                                              },
                                                                                              "subclade_membership": {
                                                                                                "value": "20A"
                                                                                              }
                                                                                            }
                                                                                          },
                                                                                          {
                                                                                            "branch_attrs": {
                                                                                              "mutations": {}
                                                                                            },
                                                                                            "children": [
                                                                                              {
                                                                                                "branch_attrs": {
                                                                                                  "labels": {
                                                                                                    "aa": "ORF1a: N449D, L3027F, A4357V; ORF1b: V2117L"
                                                                                                  },
                                                                                                  "mutations": {
                                                                                                    "ORF1a": [
                                                                                                      "N449D",
                                                                                                      "L3027F",
                                                                                                      "A4357V"
                                                                                                    ],
                                                                                                    "ORF1b": [
                                                                                                      "V2117L"
                                                                                                    ],
                                                                                                    "nuc": [
                                                                                                      "A1610G",
                                                                                                      "C9344T",
                                                                                                      "C13335T",
                                                                                                      "G19816T",
                                                                                                      "C22000T"
                                                                                                    ]
                                                                                                  }
                                                                                                },
                                                                                                "children": [
                                                                                                  {
                                                                                                    "branch_attrs": {
                                                                                                      "labels": {
                                                                                                        "aa": "S: A67V"
                                                                                                      },
                                                                                                      "mutations": {
                                                                                                        "S": [
                                                                                                          "A67V"
                                                                                                        ],
                                                                                                        "nuc": [
                                                                                                          "C21762T",
                                                                                                          "C24370T"
                                                                                                        ]
                                                                                                      }
                                                                                                    },
                                                                                                    "name": "Slovakia/UKBA-210/2020",
                                                                                                    "node_attrs": {

                                                                                                      "author": {
                                                                                                        "author": "Bro\u0148a Brejov\u00e1 et al",
                                                                                                        "value": "Bro\u0148a Brejov\u00e1 et al"
                                                                                                      },
                                                                                                      "clade_membership": {
                                                                                                        "value": "20A"
                                                                                                      },
                                                                                                      "country": {
                                                                                                        "value": "Europe"
                                                                                                      },
                                                                                                      "div": 12,
                                                                                                      "division": {
                                                                                                        "value": "Europe"
                                                                                                      },
                                                                                                      "division_exposure": {
                                                                                                        "value": "Europe"
                                                                                                      },
                                                                                                      "gisaid_epi_isl": {
                                                                                                        "value": "EPI_ISL_577741"
                                                                                                      },
                                                                                                      "host": {
                                                                                                        "value": "Human"
                                                                                                      },
                                                                                                      "custom_location": {
                                                                                                        "confidence": {
                                                                                                          "Europe": 0.9999999999999999
                                                                                                        },
                                                                                                        "entropy": -9.99866855976916e-13,
                                                                                                        "value": "Europe"
                                                                                                      },
                                                                                                      "num_date": {
                                                                                                        "confidence": [
                                                                                                          2020.4959016393443,
                                                                                                          2020.4959016393443
                                                                                                        ],
                                                                                                        "value": 2020.4959016393443
                                                                                                      },
                                                                                                      "originating_lab": {
                                                                                                        "value": "Institute of Virology, Biomedical Research Center of the Slovak Academy of Sciences, Bratislava"
                                                                                                      },
                                                                                                      "pangolin_lineage": {
                                                                                                        "value": "B.1.131"
                                                                                                      },
                                                                                                      "recency": {
                                                                                                        "value": "Older"
                                                                                                      },
                                                                                                      "region": {
                                                                                                        "value": "Europe"
                                                                                                      },
                                                                                                      "region_exposure": {
                                                                                                        "value": "Europe"
                                                                                                      },

                                                                                                      "subclade_membership": {
                                                                                                        "value": "20A"
                                                                                                      },
                                                                                                      "submitting_lab": {
                                                                                                        "value": "Faculty of Natural Sciences, Comenius University, Bratislava"
                                                                                                      },
                                                                                                      "url": "https://www.gisaid.org"
                                                                                                    }
                                                                                                  },
                                                                                                  {
                                                                                                    "branch_attrs": {
                                                                                                      "labels": {
                                                                                                        "aa": "ORF1a: P1862S; S: P26S"
                                                                                                      },
                                                                                                      "mutations": {
                                                                                                        "ORF1a": [
                                                                                                          "P1862S"
                                                                                                        ],
                                                                                                        "S": [
                                                                                                          "P26S"
                                                                                                        ],
                                                                                                        "nuc": [
                                                                                                          "C5849T",
                                                                                                          "C21638T",
                                                                                                          "C29722T"
                                                                                                        ]
                                                                                                      }
                                                                                                    },
                                                                                                    "name": "Iceland/5466/2020",
                                                                                                    "node_attrs": {

                                                                                                      "author": {
                                                                                                        "author": "Daniel F Gudbjartsson et al",
                                                                                                        "value": "Daniel F Gudbjartsson et al"
                                                                                                      },
                                                                                                      "clade_membership": {
                                                                                                        "value": "20A"
                                                                                                      },
                                                                                                      "country": {
                                                                                                        "value": "Europe"
                                                                                                      },
                                                                                                      "div": 13,
                                                                                                      "division": {
                                                                                                        "value": "Europe"
                                                                                                      },
                                                                                                      "division_exposure": {
                                                                                                        "value": "Europe"
                                                                                                      },
                                                                                                      "gisaid_epi_isl": {
                                                                                                        "value": "EPI_ISL_829148"
                                                                                                      },
                                                                                                      "host": {
                                                                                                        "value": "Human"
                                                                                                      },
                                                                                                      "custom_location": {
                                                                                                        "confidence": {
                                                                                                          "Europe": 0.9999999999999999
                                                                                                        },
                                                                                                        "entropy": -9.99866855976916e-13,
                                                                                                        "value": "Europe"
                                                                                                      },
                                                                                                      "num_date": {
                                                                                                        "confidence": [
                                                                                                          2020.889344262295,
                                                                                                          2020.889344262295
                                                                                                        ],
                                                                                                        "value": 2020.889344262295
                                                                                                      },
                                                                                                      "originating_lab": {
                                                                                                        "value": "deCODE genetics"
                                                                                                      },
                                                                                                      "pangolin_lineage": {
                                                                                                        "value": "B.1"
                                                                                                      },
                                                                                                      "recency": {
                                                                                                        "value": "Older"
                                                                                                      },
                                                                                                      "region": {
                                                                                                        "value": "Europe"
                                                                                                      },
                                                                                                      "region_exposure": {
                                                                                                        "value": "Europe"
                                                                                                      },

                                                                                                      "subclade_membership": {
                                                                                                        "value": "20A"
                                                                                                      },
                                                                                                      "submitting_lab": {
                                                                                                        "value": "deCODE genetics"
                                                                                                      },
                                                                                                      "url": "https://www.gisaid.org"
                                                                                                    }
                                                                                                  }
                                                                                                ],
                                                                                                "name": "NODE_0001113",
                                                                                                "node_attrs": {
                                                                                                  "clade_membership": {
                                                                                                    "value": "20A"
                                                                                                  },
                                                                                                  "div": 10,
                                                                                                  "custom_location": {
                                                                                                    "confidence": {
                                                                                                      "Africa": 0.013481394006468488,
                                                                                                      "Asia": 0.04131509725843611,
                                                                                                      "Europe": 0.9389244989057431,
                                                                                                      "South America": 0.005630869200505674
                                                                                                    },
                                                                                                    "entropy": 0.2832085336851159,
                                                                                                    "value": "Europe"
                                                                                                  },
                                                                                                  "num_date": {
                                                                                                    "confidence": [
                                                                                                      2020.3998606513192,
                                                                                                      2020.4959016393443
                                                                                                    ],
                                                                                                    "value": 2020.4597579495114
                                                                                                  },
                                                                                                  "subclade_membership": {
                                                                                                    "value": "20A"
                                                                                                  }
                                                                                                }
                                                                                              },
                                                                                              {
                                                                                                "branch_attrs": {
                                                                                                  "labels": {
                                                                                                    "aa": "ORF1a: T346I; ORF1b: M657I; ORF8: Q18*"
                                                                                                  },
                                                                                                  "mutations": {
                                                                                                    "ORF1a": [
                                                                                                      "T346I"
                                                                                                    ],
                                                                                                    "ORF1b": [
                                                                                                      "M657I"
                                                                                                    ],
                                                                                                    "ORF8": [
                                                                                                      "Q18*"
                                                                                                    ],
                                                                                                    "nuc": [
                                                                                                      "C1302T",
                                                                                                      "C1519T",
                                                                                                      "T13345C",
                                                                                                      "G15438T",
                                                                                                      "G17334T",
                                                                                                      "G17721T",
                                                                                                      "C27945T"
                                                                                                    ]
                                                                                                  }
                                                                                                },
                                                                                                "children": [
                                                                                                  {
                                                                                                    "branch_attrs": {
                                                                                                      "labels": {
                                                                                                        "aa": "ORF1a: L3606F"
                                                                                                      },
                                                                                                      "mutations": {
                                                                                                        "ORF1a": [
                                                                                                          "L3606F"
                                                                                                        ],
                                                                                                        "nuc": [
                                                                                                          "T3037C",
                                                                                                          "G11083T"
                                                                                                        ]
                                                                                                      }
                                                                                                    },
                                                                                                    "name": "SriLanka/C27337/2020",
                                                                                                    "node_attrs": {

                                                                                                      "author": {
                                                                                                        "author": "Chandima Jeewandara et al",
                                                                                                        "value": "Chandima Jeewandara et al A"
                                                                                                      },
                                                                                                      "clade_membership": {
                                                                                                        "value": "20A"
                                                                                                      },
                                                                                                      "country": {
                                                                                                        "value": "Asia"
                                                                                                      },
                                                                                                      "div": 14,
                                                                                                      "division": {
                                                                                                        "value": "Asia"
                                                                                                      },
                                                                                                      "division_exposure": {
                                                                                                        "value": "Asia"
                                                                                                      },
                                                                                                      "gisaid_epi_isl": {
                                                                                                        "value": "EPI_ISL_668448"
                                                                                                      },
                                                                                                      "host": {
                                                                                                        "value": "Human"
                                                                                                      },
                                                                                                      "custom_location": {
                                                                                                        "confidence": {
                                                                                                          "Asia": 1.0
                                                                                                        },
                                                                                                        "entropy": -1.000088900581841e-12,
                                                                                                        "value": "Asia"
                                                                                                      },
                                                                                                      "num_date": {
                                                                                                        "confidence": [
                                                                                                          2020.8401639344263,
                                                                                                          2020.8401639344263
                                                                                                        ],
                                                                                                        "value": 2020.8401639344263
                                                                                                      },
                                                                                                      "originating_lab": {
                                                                                                        "value": "Centre for Dengue Research, Department of Immunology and Molecular Medicine"
                                                                                                      },
                                                                                                      "pangolin_lineage": {
                                                                                                        "value": "B.1.411"
                                                                                                      },
                                                                                                      "recency": {
                                                                                                        "value": "Older"
                                                                                                      },
                                                                                                      "region": {
                                                                                                        "value": "Asia"
                                                                                                      },
                                                                                                      "region_exposure": {
                                                                                                        "value": "Asia"
                                                                                                      },

                                                                                                      "subclade_membership": {
                                                                                                        "value": "20A"
                                                                                                      },
                                                                                                      "submitting_lab": {
                                                                                                        "value": "Centre for Dengue Research, Department of Immunology and Molecular Medicine"
                                                                                                      },
                                                                                                      "url": "https://www.gisaid.org"
                                                                                                    }
                                                                                                  },
                                                                                                  {
                                                                                                    "branch_attrs": {
                                                                                                      "labels": {
                                                                                                        "aa": "S: H1159Y"
                                                                                                      },
                                                                                                      "mutations": {
                                                                                                        "S": [
                                                                                                          "H1159Y"
                                                                                                        ],
                                                                                                        "nuc": [
                                                                                                          "C25037T"
                                                                                                        ]
                                                                                                      }
                                                                                                    },
                                                                                                    "children": [
                                                                                                      {
                                                                                                        "branch_attrs": {
                                                                                                          "mutations": {
                                                                                                            "nuc": [
                                                                                                              "C9430T"
                                                                                                            ]
                                                                                                          }
                                                                                                        },
                                                                                                        "name": "SriLanka/cov3576/2020",
                                                                                                        "node_attrs": {

                                                                                                          "author": {
                                                                                                            "author": "Chandima Jeewandara et al",
                                                                                                            "value": "Chandima Jeewandara et al A"
                                                                                                          },
                                                                                                          "clade_membership": {
                                                                                                            "value": "20A"
                                                                                                          },
                                                                                                          "country": {
                                                                                                            "value": "Asia"
                                                                                                          },
                                                                                                          "div": 14,
                                                                                                          "division": {
                                                                                                            "value": "Asia"
                                                                                                          },
                                                                                                          "division_exposure": {
                                                                                                            "value": "Asia"
                                                                                                          },
                                                                                                          "gisaid_epi_isl": {
                                                                                                            "value": "EPI_ISL_668455"
                                                                                                          },
                                                                                                          "host": {
                                                                                                            "value": "Human"
                                                                                                          },
                                                                                                          "custom_location": {
                                                                                                            "confidence": {
                                                                                                              "Asia": 1.0
                                                                                                            },
                                                                                                            "entropy": -1.000088900581841e-12,
                                                                                                            "value": "Asia"
                                                                                                          },
                                                                                                          "num_date": {
                                                                                                            "confidence": [
                                                                                                              2020.8374316939892,
                                                                                                              2020.8374316939892
                                                                                                            ],
                                                                                                            "value": 2020.8374316939892
                                                                                                          },
                                                                                                          "originating_lab": {
                                                                                                            "value": "Centre for Dengue Research, Department of Immunology and Molecular Medicine"
                                                                                                          },
                                                                                                          "pangolin_lineage": {
                                                                                                            "value": "B.1.411"
                                                                                                          },
                                                                                                          "recency": {
                                                                                                            "value": "Older"
                                                                                                          },
                                                                                                          "region": {
                                                                                                            "value": "Asia"
                                                                                                          },
                                                                                                          "region_exposure": {
                                                                                                            "value": "Asia"
                                                                                                          },

                                                                                                          "subclade_membership": {
                                                                                                            "value": "20A"
                                                                                                          },
                                                                                                          "submitting_lab": {
                                                                                                            "value": "Centre for Dengue Research, Department of Immunology and Molecular Medicine"
                                                                                                          },
                                                                                                          "url": "https://www.gisaid.org"
                                                                                                        }
                                                                                                      },
                                                                                                      {
                                                                                                        "branch_attrs": {
                                                                                                          "labels": {
                                                                                                            "aa": "ORF3a: Q57H"
                                                                                                          },
                                                                                                          "mutations": {
                                                                                                            "ORF3a": [
                                                                                                              "Q57H"
                                                                                                            ],
                                                                                                            "nuc": [
                                                                                                              "G25563T"
                                                                                                            ]
                                                                                                          }
                                                                                                        },
                                                                                                        "children": [
                                                                                                          {
                                                                                                            "branch_attrs": {
                                                                                                              "mutations": {}
                                                                                                            },
                                                                                                            "children": [
                                                                                                              {
                                                                                                                "branch_attrs": {
                                                                                                                  "labels": {
                                                                                                                    "aa": "ORF1b: L314P; ORF8: *18Q"
                                                                                                                  },
                                                                                                                  "mutations": {
                                                                                                                    "ORF1b": [
                                                                                                                      "L314P"
                                                                                                                    ],
                                                                                                                    "ORF8": [
                                                                                                                      "*18Q"
                                                                                                                    ],
                                                                                                                    "nuc": [
                                                                                                                      "T241C",
                                                                                                                      "T14408C",
                                                                                                                      "C20964T",
                                                                                                                      "T27945C"
                                                                                                                    ]
                                                                                                                  }
                                                                                                                },
                                                                                                                "name": "SriLanka/W65/2020",
                                                                                                                "node_attrs": {
                                                                                                                  "author": {
                                                                                                                    "author": "Chandima Jeewandara et al",
                                                                                                                    "value": "Chandima Jeewandara et al A"
                                                                                                                  },
                                                                                                                  "clade_membership": {
                                                                                                                    "value": "20A"
                                                                                                                  },
                                                                                                                  "country": {
                                                                                                                    "value": "Asia"
                                                                                                                  },
                                                                                                                  "div": 18,
                                                                                                                  "division": {
                                                                                                                    "value": "Asia"
                                                                                                                  },
                                                                                                                  "division_exposure": {
                                                                                                                    "value": "Asia"
                                                                                                                  },
                                                                                                                  "gisaid_epi_isl": {
                                                                                                                    "value": "EPI_ISL_792556"
                                                                                                                  },
                                                                                                                  "host": {
                                                                                                                    "value": "Human"
                                                                                                                  },
                                                                                                                  "custom_location": {
                                                                                                                    "confidence": {
                                                                                                                      "Asia": 1.0
                                                                                                                    },
                                                                                                                    "entropy": -1.000088900581841e-12,
                                                                                                                    "value": "Asia"
                                                                                                                  },
                                                                                                                  "num_date": {
                                                                                                                    "confidence": [
                                                                                                                      2020.9330601092897,
                                                                                                                      2020.9330601092897
                                                                                                                    ],
                                                                                                                    "value": 2020.9330601092897
                                                                                                                  },
                                                                                                                  "originating_lab": {
                                                                                                                    "value": "Centre for Dengue Research and AICBU, Department of Immunology and Molecular Medicine"
                                                                                                                  },
                                                                                                                  "pangolin_lineage": {
                                                                                                                    "value": "B.1.411"
                                                                                                                  },
                                                                                                                  "recency": {
                                                                                                                    "value": "Older"
                                                                                                                  },
                                                                                                                  "region": {
                                                                                                                    "value": "Asia"
                                                                                                                  },
                                                                                                                  "region_exposure": {
                                                                                                                    "value": "Asia"
                                                                                                                  },

                                                                                                                  "subclade_membership": {
                                                                                                                    "value": "20A"
                                                                                                                  },
                                                                                                                  "submitting_lab": {
                                                                                                                    "value": "Centre for Dengue Research and AICBU, Department of Immunology and Molecular Medicine"
                                                                                                                  },
                                                                                                                  "url": "https://www.gisaid.org"
                                                                                                                }
                                                                                                              },
                                                                                                              {
                                                                                                                "branch_attrs": {
                                                                                                                  "mutations": {}
                                                                                                                },
                                                                                                                "children": [
                                                                                                                  {
                                                                                                                    "branch_attrs": {
                                                                                                                      "labels": {
                                                                                                                        "aa": "ORF3a: K21N; ORF7a: A79V"
                                                                                                                      },
                                                                                                                      "mutations": {
                                                                                                                        "ORF3a": [
                                                                                                                          "K21N"
                                                                                                                        ],
                                                                                                                        "ORF7a": [
                                                                                                                          "A79V"
                                                                                                                        ],
                                                                                                                        "nuc": [
                                                                                                                          "C13345T",
                                                                                                                          "T16062C",
                                                                                                                          "G25455T",
                                                                                                                          "A26927G",
                                                                                                                          "C27629T"
                                                                                                                        ]
                                                                                                                      }
                                                                                                                    },
                                                                                                                    "name": "SriLanka/CMC60515/2020",
                                                                                                                    "node_attrs": {

                                                                                                                      "author": {
                                                                                                                        "author": "Chandima Jeewandara et al",
                                                                                                                        "value": "Chandima Jeewandara et al A"
                                                                                                                      },
                                                                                                                      "clade_membership": {
                                                                                                                        "value": "20A"
                                                                                                                      },
                                                                                                                      "country": {
                                                                                                                        "value": "Asia"
                                                                                                                      },
                                                                                                                      "div": 19,
                                                                                                                      "division": {
                                                                                                                        "value": "Asia"
                                                                                                                      },
                                                                                                                      "division_exposure": {
                                                                                                                        "value": "Asia"
                                                                                                                      },
                                                                                                                      "gisaid_epi_isl": {
                                                                                                                        "value": "EPI_ISL_978922"
                                                                                                                      },
                                                                                                                      "host": {
                                                                                                                        "value": "Human"
                                                                                                                      },
                                                                                                                      "custom_location": {
                                                                                                                        "confidence": {
                                                                                                                          "Asia": 1.0
                                                                                                                        },
                                                                                                                        "entropy": -1.000088900581841e-12,
                                                                                                                        "value": "Asia"
                                                                                                                      },
                                                                                                                      "num_date": {
                                                                                                                        "confidence": [
                                                                                                                          2020.9959016393443,
                                                                                                                          2020.9959016393443
                                                                                                                        ],
                                                                                                                        "value": 2020.9959016393443
                                                                                                                      },
                                                                                                                      "originating_lab": {
                                                                                                                        "value": "Centre for Dengue Research and AICBU, Department of Immunology and Molecular Medicine"
                                                                                                                      },
                                                                                                                      "pangolin_lineage": {
                                                                                                                        "value": "B.1.411"
                                                                                                                      },
                                                                                                                      "recency": {
                                                                                                                        "value": "One month ago"
                                                                                                                      },
                                                                                                                      "region": {
                                                                                                                        "value": "Asia"
                                                                                                                      },
                                                                                                                      "region_exposure": {
                                                                                                                        "value": "Asia"
                                                                                                                      },

                                                                                                                      "subclade_membership": {
                                                                                                                        "value": "20A"
                                                                                                                      },
                                                                                                                      "submitting_lab": {
                                                                                                                        "value": "Centre for Dengue Research and AICBU, Department of Immunology and Molecular Medicine"
                                                                                                                      },
                                                                                                                      "url": "https://www.gisaid.org"
                                                                                                                    }
                                                                                                                  },
                                                                                                                  {
                                                                                                                    "branch_attrs": {
                                                                                                                      "labels": {
                                                                                                                        "aa": "ORF1a: I346T, L2503H, Y2504X, F2505-, S2517P"
                                                                                                                      },
                                                                                                                      "mutations": {
                                                                                                                        "ORF1a": [
                                                                                                                          "I346T",
                                                                                                                          "L2503H",
                                                                                                                          "Y2504X",
                                                                                                                          "F2505-",
                                                                                                                          "S2517P"
                                                                                                                        ],
                                                                                                                        "nuc": [
                                                                                                                          "T1302C",
                                                                                                                          "T7773A",
                                                                                                                          "C7777-",
                                                                                                                          "T7778-",
                                                                                                                          "T7779-",
                                                                                                                          "T7780-",
                                                                                                                          "T7814C"
                                                                                                                        ]
                                                                                                                      }
                                                                                                                    },
                                                                                                                    "name": "SriLanka/CMC35812/2020",
                                                                                                                    "node_attrs": {

                                                                                                                      "author": {
                                                                                                                        "author": "Chandima Jeewandara et al",
                                                                                                                        "value": "Chandima Jeewandara et al A"
                                                                                                                      },
                                                                                                                      "clade_membership": {
                                                                                                                        "value": "20A"
                                                                                                                      },
                                                                                                                      "country": {
                                                                                                                        "value": "Asia"
                                                                                                                      },
                                                                                                                      "div": 17,
                                                                                                                      "division": {
                                                                                                                        "value": "Asia"
                                                                                                                      },
                                                                                                                      "division_exposure": {
                                                                                                                        "value": "Asia"
                                                                                                                      },
                                                                                                                      "gisaid_epi_isl": {
                                                                                                                        "value": "EPI_ISL_792548"
                                                                                                                      },
                                                                                                                      "host": {
                                                                                                                        "value": "Human"
                                                                                                                      },
                                                                                                                      "custom_location": {
                                                                                                                        "confidence": {
                                                                                                                          "Asia": 1.0
                                                                                                                        },
                                                                                                                        "entropy": -1.000088900581841e-12,
                                                                                                                        "value": "Asia"
                                                                                                                      },
                                                                                                                      "num_date": {
                                                                                                                        "confidence": [
                                                                                                                          2020.9084699453551,
                                                                                                                          2020.9084699453551
                                                                                                                        ],
                                                                                                                        "value": 2020.9084699453551
                                                                                                                      },
                                                                                                                      "originating_lab": {
                                                                                                                        "value": "Centre for Dengue Research and AICBU, Department of Immunology and Molecular Medicine"
                                                                                                                      },
                                                                                                                      "pangolin_lineage": {
                                                                                                                        "value": "B.1.411"
                                                                                                                      },
                                                                                                                      "recency": {
                                                                                                                        "value": "Older"
                                                                                                                      },
                                                                                                                      "region": {
                                                                                                                        "value": "Asia"
                                                                                                                      },
                                                                                                                      "region_exposure": {
                                                                                                                        "value": "Asia"
                                                                                                                      },

                                                                                                                      "subclade_membership": {
                                                                                                                        "value": "20A"
                                                                                                                      },
                                                                                                                      "submitting_lab": {
                                                                                                                        "value": "Centre for Dengue Research and AICBU, Department of Immunology and Molecular Medicine"
                                                                                                                      },
                                                                                                                      "url": "https://www.gisaid.org"
                                                                                                                    }
                                                                                                                  }
                                                                                                                ],
                                                                                                                "name": "NODE_0000892",
                                                                                                                "node_attrs": {
                                                                                                                  "clade_membership": {
                                                                                                                    "value": "20A"
                                                                                                                  },
                                                                                                                  "div": 14,
                                                                                                                  "custom_location": {
                                                                                                                    "confidence": {
                                                                                                                      "Asia": 0.9978869925966495,
                                                                                                                      "Europe": 0.001827659313883501
                                                                                                                    },
                                                                                                                    "entropy": 0.01616526831236688,
                                                                                                                    "value": "Asia"
                                                                                                                  },
                                                                                                                  "num_date": {
                                                                                                                    "confidence": [
                                                                                                                      2020.7092312207049,
                                                                                                                      2020.8603117861294
                                                                                                                    ],
                                                                                                                    "value": 2020.8234732175717
                                                                                                                  },
                                                                                                                  "subclade_membership": {
                                                                                                                    "value": "20A"
                                                                                                                  }
                                                                                                                }
                                                                                                              }
                                                                                                            ],
                                                                                                            "name": "NODE_0000891",
                                                                                                            "node_attrs": {
                                                                                                              "clade_membership": {
                                                                                                                "value": "20A"
                                                                                                              },
                                                                                                              "div": 14,
                                                                                                              "custom_location": {
                                                                                                                "confidence": {
                                                                                                                  "Asia": 0.9975915690469369,
                                                                                                                  "Europe": 0.0020942454847544226
                                                                                                                },
                                                                                                                "entropy": 0.018079371565494096,
                                                                                                                "value": "Asia"
                                                                                                              },
                                                                                                              "num_date": {
                                                                                                                "confidence": [
                                                                                                                  2020.7135346613218,
                                                                                                                  2020.861642001591
                                                                                                                ],
                                                                                                                "value": 2020.777452007249
                                                                                                              },
                                                                                                              "subclade_membership": {
                                                                                                                "value": "20A"
                                                                                                              }
                                                                                                            }
                                                                                                          },
                                                                                                          {
                                                                                                            "branch_attrs": {
                                                                                                              "labels": {
                                                                                                                "aa": "ORF1a: L3606F"
                                                                                                              },
                                                                                                              "mutations": {
                                                                                                                "ORF1a": [
                                                                                                                  "L3606F"
                                                                                                                ],
                                                                                                                "nuc": [
                                                                                                                  "G11083T"
                                                                                                                ]
                                                                                                              }
                                                                                                            },
                                                                                                            "children": [
                                                                                                              {
                                                                                                                "branch_attrs": {
                                                                                                                  "mutations": {
                                                                                                                    "nuc": [
                                                                                                                      "C12439T",
                                                                                                                      "C26010T"
                                                                                                                    ]
                                                                                                                  }
                                                                                                                },
                                                                                                                "name": "SriLanka/MAT38/2021",
                                                                                                                "node_attrs": {

                                                                                                                  "author": {
                                                                                                                    "author": "Chandima Jeewandara et al",
                                                                                                                    "value": "Chandima Jeewandara et al A"
                                                                                                                  },
                                                                                                                  "clade_membership": {
                                                                                                                    "value": "20A"
                                                                                                                  },
                                                                                                                  "country": {
                                                                                                                    "value": "Asia"
                                                                                                                  },
                                                                                                                  "div": 17,
                                                                                                                  "division": {
                                                                                                                    "value": "Asia"
                                                                                                                  },
                                                                                                                  "division_exposure": {
                                                                                                                    "value": "Asia"
                                                                                                                  },
                                                                                                                  "gisaid_epi_isl": {
                                                                                                                    "value": "EPI_ISL_862724"
                                                                                                                  },
                                                                                                                  "host": {
                                                                                                                    "value": "Human"
                                                                                                                  },
                                                                                                                  "custom_location": {
                                                                                                                    "confidence": {
                                                                                                                      "Asia": 1.0
                                                                                                                    },
                                                                                                                    "entropy": -1.000088900581841e-12,
                                                                                                                    "value": "Asia"
                                                                                                                  },
                                                                                                                  "num_date": {
                                                                                                                    "confidence": [
                                                                                                                      2021.0506849315068,
                                                                                                                      2021.0506849315068
                                                                                                                    ],
                                                                                                                    "value": 2021.0506849315068
                                                                                                                  },
                                                                                                                  "originating_lab": {
                                                                                                                    "value": "Centre for Dengue Research and AICBU, Department of Immunology and Molecular Medicine"
                                                                                                                  },
                                                                                                                  "pangolin_lineage": {
                                                                                                                    "value": "B.1.411"
                                                                                                                  },
                                                                                                                  "recency": {
                                                                                                                    "value": "Older"
                                                                                                                  },
                                                                                                                  "region": {
                                                                                                                    "value": "Asia"
                                                                                                                  },
                                                                                                                  "region_exposure": {
                                                                                                                    "value": "Asia"
                                                                                                                  },

                                                                                                                  "subclade_membership": {
                                                                                                                    "value": "20A"
                                                                                                                  },
                                                                                                                  "submitting_lab": {
                                                                                                                    "value": "Centre for Dengue Research and AICBU, Department of Immunology and Molecular Medicine"
                                                                                                                  },
                                                                                                                  "url": "https://www.gisaid.org"
                                                                                                                }
                                                                                                              },
                                                                                                              {
                                                                                                                "branch_attrs": {
                                                                                                                  "mutations": {
                                                                                                                    "nuc": [
                                                                                                                      "T16062C"
                                                                                                                    ]
                                                                                                                  }
                                                                                                                },
                                                                                                                "children": [
                                                                                                                  {
                                                                                                                    "branch_attrs": {
                                                                                                                      "labels": {
                                                                                                                        "aa": "ORF1a: L3116F; ORF1b: S1003G; ORF3a: L106R; S: D178G"
                                                                                                                      },
                                                                                                                      "mutations": {
                                                                                                                        "ORF1a": [
                                                                                                                          "L3116F"
                                                                                                                        ],
                                                                                                                        "ORF1b": [
                                                                                                                          "S1003G"
                                                                                                                        ],
                                                                                                                        "ORF3a": [
                                                                                                                          "L106R"
                                                                                                                        ],
                                                                                                                        "S": [
                                                                                                                          "D178G"
                                                                                                                        ],
                                                                                                                        "nuc": [
                                                                                                                          "T241C",
                                                                                                                          "T7813C",
                                                                                                                          "C9611T",
                                                                                                                          "A16474G",
                                                                                                                          "A16938T",
                                                                                                                          "A22095G",
                                                                                                                          "T25709G"
                                                                                                                        ]
                                                                                                                      }
                                                                                                                    },
                                                                                                                    "name": "SriLanka/CMC60508/2020",
                                                                                                                    "node_attrs": {

                                                                                                                      "author": {
                                                                                                                        "author": "Chandima Jeewandara et al",
                                                                                                                        "value": "Chandima Jeewandara et al A"
                                                                                                                      },
                                                                                                                      "clade_membership": {
                                                                                                                        "value": "20A"
                                                                                                                      },
                                                                                                                      "country": {
                                                                                                                        "value": "Asia"
                                                                                                                      },
                                                                                                                      "div": 23,
                                                                                                                      "division": {
                                                                                                                        "value": "Asia"
                                                                                                                      },
                                                                                                                      "division_exposure": {
                                                                                                                        "value": "Asia"
                                                                                                                      },
                                                                                                                      "gisaid_epi_isl": {
                                                                                                                        "value": "EPI_ISL_978920"
                                                                                                                      },
                                                                                                                      "host": {
                                                                                                                        "value": "Human"
                                                                                                                      },
                                                                                                                      "custom_location": {
                                                                                                                        "confidence": {
                                                                                                                          "Asia": 0.9999999999999999
                                                                                                                        },
                                                                                                                        "entropy": -9.99866855976916e-13,
                                                                                                                        "value": "Asia"
                                                                                                                      },
                                                                                                                      "num_date": {
                                                                                                                        "confidence": [
                                                                                                                          2020.9959016393443,
                                                                                                                          2020.9959016393443
                                                                                                                        ],
                                                                                                                        "value": 2020.9959016393443
                                                                                                                      },
                                                                                                                      "originating_lab": {
                                                                                                                        "value": "Centre for Dengue Research and AICBU, Department of Immunology and Molecular Medicine"
                                                                                                                      },
                                                                                                                      "pangolin_lineage": {
                                                                                                                        "value": "B.1.411"
                                                                                                                      },
                                                                                                                      "recency": {
                                                                                                                        "value": "One month ago"
                                                                                                                      },
                                                                                                                      "region": {
                                                                                                                        "value": "Asia"
                                                                                                                      },
                                                                                                                      "region_exposure": {
                                                                                                                        "value": "Asia"
                                                                                                                      },

                                                                                                                      "subclade_membership": {
                                                                                                                        "value": "20A"
                                                                                                                      },
                                                                                                                      "submitting_lab": {
                                                                                                                        "value": "Centre for Dengue Research and AICBU, Department of Immunology and Molecular Medicine"
                                                                                                                      },
                                                                                                                      "url": "https://www.gisaid.org"
                                                                                                                    }
                                                                                                                  },
                                                                                                                  {
                                                                                                                    "branch_attrs": {
                                                                                                                      "labels": {
                                                                                                                        "aa": "ORF1b: D436G"
                                                                                                                      },
                                                                                                                      "mutations": {
                                                                                                                        "ORF1b": [
                                                                                                                          "D436G"
                                                                                                                        ],
                                                                                                                        "nuc": [
                                                                                                                          "A14774G"
                                                                                                                        ]
                                                                                                                      }
                                                                                                                    },
                                                                                                                    "children": [
                                                                                                                      {
                                                                                                                        "branch_attrs": {
                                                                                                                          "labels": {
                                                                                                                            "aa": "ORF8: E106*"
                                                                                                                          },
                                                                                                                          "mutations": {
                                                                                                                            "ORF8": [
                                                                                                                              "E106*"
                                                                                                                            ],
                                                                                                                            "nuc": [
                                                                                                                              "G28209T"
                                                                                                                            ]
                                                                                                                          }
                                                                                                                        },
                                                                                                                        "name": "SriLanka/C28338/2020",
                                                                                                                        "node_attrs": {

                                                                                                                          "author": {
                                                                                                                            "author": "Chandima Jeewandara et al",
                                                                                                                            "value": "Chandima Jeewandara et al A"
                                                                                                                          },
                                                                                                                          "clade_membership": {
                                                                                                                            "value": "20A"
                                                                                                                          },
                                                                                                                          "country": {
                                                                                                                            "value": "Asia"
                                                                                                                          },
                                                                                                                          "div": 18,
                                                                                                                          "division": {
                                                                                                                            "value": "Asia"
                                                                                                                          },
                                                                                                                          "division_exposure": {
                                                                                                                            "value": "Asia"
                                                                                                                          },
                                                                                                                          "gisaid_epi_isl": {
                                                                                                                            "value": "EPI_ISL_668450"
                                                                                                                          },
                                                                                                                          "host": {
                                                                                                                            "value": "Human"
                                                                                                                          },
                                                                                                                          "custom_location": {
                                                                                                                            "confidence": {
                                                                                                                              "Asia": 1.0
                                                                                                                            },
                                                                                                                            "entropy": -1.000088900581841e-12,
                                                                                                                            "value": "Asia"
                                                                                                                          },
                                                                                                                          "num_date": {
                                                                                                                            "confidence": [
                                                                                                                              2020.8428961748634,
                                                                                                                              2020.8428961748634
                                                                                                                            ],
                                                                                                                            "value": 2020.8428961748634
                                                                                                                          },
                                                                                                                          "originating_lab": {
                                                                                                                            "value": "Centre for Dengue Research, Department of Immunology and Molecular Medicine"
                                                                                                                          },
                                                                                                                          "pangolin_lineage": {
                                                                                                                            "value": "B.1.411"
                                                                                                                          },
                                                                                                                          "recency": {
                                                                                                                            "value": "Older"
                                                                                                                          },
                                                                                                                          "region": {
                                                                                                                            "value": "Asia"
                                                                                                                          },
                                                                                                                          "region_exposure": {
                                                                                                                            "value": "Asia"
                                                                                                                          },

                                                                                                                          "subclade_membership": {
                                                                                                                            "value": "20A"
                                                                                                                          },
                                                                                                                          "submitting_lab": {
                                                                                                                            "value": "Centre for Dengue Research, Department of Immunology and Molecular Medicine"
                                                                                                                          },
                                                                                                                          "url": "https://www.gisaid.org"
                                                                                                                        }
                                                                                                                      },
                                                                                                                      {
                                                                                                                        "branch_attrs": {
                                                                                                                          "mutations": {
                                                                                                                            "nuc": [
                                                                                                                              "T3037C"
                                                                                                                            ]
                                                                                                                          }
                                                                                                                        },
                                                                                                                        "name": "SriLanka/C26818/2020",
                                                                                                                        "node_attrs": {

                                                                                                                          "author": {
                                                                                                                            "author": "Chandima Jeewandara et al",
                                                                                                                            "value": "Chandima Jeewandara et al A"
                                                                                                                          },
                                                                                                                          "clade_membership": {
                                                                                                                            "value": "20A"
                                                                                                                          },
                                                                                                                          "country": {
                                                                                                                            "value": "Asia"
                                                                                                                          },
                                                                                                                          "div": 18,
                                                                                                                          "division": {
                                                                                                                            "value": "Asia"
                                                                                                                          },
                                                                                                                          "division_exposure": {
                                                                                                                            "value": "Asia"
                                                                                                                          },
                                                                                                                          "gisaid_epi_isl": {
                                                                                                                            "value": "EPI_ISL_668447"
                                                                                                                          },
                                                                                                                          "host": {
                                                                                                                            "value": "Human"
                                                                                                                          },
                                                                                                                          "custom_location": {
                                                                                                                            "confidence": {
                                                                                                                              "Asia": 1.0
                                                                                                                            },
                                                                                                                            "entropy": -1.000088900581841e-12,
                                                                                                                            "value": "Asia"
                                                                                                                          },
                                                                                                                          "num_date": {
                                                                                                                            "confidence": [
                                                                                                                              2020.8401639344263,
                                                                                                                              2020.8401639344263
                                                                                                                            ],
                                                                                                                            "value": 2020.8401639344263
                                                                                                                          },
                                                                                                                          "originating_lab": {
                                                                                                                            "value": "Centre for Dengue Research, Department of Immunology and Molecular Medicine"
                                                                                                                          },
                                                                                                                          "pangolin_lineage": {
                                                                                                                            "value": "B.1.411"
                                                                                                                          },
                                                                                                                          "recency": {
                                                                                                                            "value": "Older"
                                                                                                                          },
                                                                                                                          "region": {
                                                                                                                            "value": "Asia"
                                                                                                                          },
                                                                                                                          "region_exposure": {
                                                                                                                            "value": "Asia"
                                                                                                                          },

                                                                                                                          "subclade_membership": {
                                                                                                                            "value": "20A"
                                                                                                                          },
                                                                                                                          "submitting_lab": {
                                                                                                                            "value": "Centre for Dengue Research, Department of Immunology and Molecular Medicine"
                                                                                                                          },
                                                                                                                          "url": "https://www.gisaid.org"
                                                                                                                        }
                                                                                                                      },
                                                                                                                      {
                                                                                                                        "branch_attrs": {
                                                                                                                          "mutations": {}
                                                                                                                        },
                                                                                                                        "children": [
                                                                                                                          {
                                                                                                                            "branch_attrs": {
                                                                                                                              "labels": {
                                                                                                                                "aa": "N: K373R; ORF1a: I346T; S: T716I"
                                                                                                                              },
                                                                                                                              "mutations": {
                                                                                                                                "N": [
                                                                                                                                  "K373R"
                                                                                                                                ],
                                                                                                                                "ORF1a": [
                                                                                                                                  "I346T"
                                                                                                                                ],
                                                                                                                                "S": [
                                                                                                                                  "T716I"
                                                                                                                                ],
                                                                                                                                "nuc": [
                                                                                                                                  "T1302C",
                                                                                                                                  "C4543T",
                                                                                                                                  "G8491A",
                                                                                                                                  "C23709T",
                                                                                                                                  "A29391G"
                                                                                                                                ]
                                                                                                                              }
                                                                                                                            },
                                                                                                                            "name": "SriLanka/CA89635/2021",
                                                                                                                            "node_attrs": {

                                                                                                                              "author": {
                                                                                                                                "author": "Chandima Jeewandara et al",
                                                                                                                                "value": "Chandima Jeewandara et al A"
                                                                                                                              },
                                                                                                                              "clade_membership": {
                                                                                                                                "value": "20A"
                                                                                                                              },
                                                                                                                              "country": {
                                                                                                                                "value": "Asia"
                                                                                                                              },
                                                                                                                              "div": 22,
                                                                                                                              "division": {
                                                                                                                                "value": "Asia"
                                                                                                                              },
                                                                                                                              "division_exposure": {
                                                                                                                                "value": "Asia"
                                                                                                                              },
                                                                                                                              "gisaid_epi_isl": {
                                                                                                                                "value": "EPI_ISL_978918"
                                                                                                                              },
                                                                                                                              "host": {
                                                                                                                                "value": "Human"
                                                                                                                              },
                                                                                                                              "custom_location": {
                                                                                                                                "confidence": {
                                                                                                                                  "Asia": 1.0
                                                                                                                                },
                                                                                                                                "entropy": -1.000088900581841e-12,
                                                                                                                                "value": "Asia"
                                                                                                                              },
                                                                                                                              "num_date": {
                                                                                                                                "confidence": [
                                                                                                                                  2021.0890410958905,
                                                                                                                                  2021.0890410958905
                                                                                                                                ],
                                                                                                                                "value": 2021.0890410958905
                                                                                                                              },
                                                                                                                              "originating_lab": {
                                                                                                                                "value": "Centre for Dengue Research and AICBU, Department of Immunology and Molecular Medicine"
                                                                                                                              },
                                                                                                                              "pangolin_lineage": {
                                                                                                                                "value": "B.1.411"
                                                                                                                              },
                                                                                                                              "recency": {
                                                                                                                                "value": "One month ago"
                                                                                                                              },
                                                                                                                              "region": {
                                                                                                                                "value": "Asia"
                                                                                                                              },
                                                                                                                              "region_exposure": {
                                                                                                                                "value": "Asia"
                                                                                                                              },

                                                                                                                              "subclade_membership": {
                                                                                                                                "value": "20A"
                                                                                                                              },
                                                                                                                              "submitting_lab": {
                                                                                                                                "value": "Centre for Dengue Research and AICBU, Department of Immunology and Molecular Medicine"
                                                                                                                              },
                                                                                                                              "url": "https://www.gisaid.org"
                                                                                                                            }
                                                                                                                          },
                                                                                                                          {
                                                                                                                            "branch_attrs": {
                                                                                                                              "labels": {
                                                                                                                                "aa": "ORF1a: T265I; S: A222V"
                                                                                                                              },
                                                                                                                              "mutations": {
                                                                                                                                "ORF1a": [
                                                                                                                                  "T265I"
                                                                                                                                ],
                                                                                                                                "S": [
                                                                                                                                  "A222V"
                                                                                                                                ],
                                                                                                                                "nuc": [
                                                                                                                                  "C1059T",
                                                                                                                                  "T1519C",
                                                                                                                                  "C13345T",
                                                                                                                                  "C22227T"
                                                                                                                                ]
                                                                                                                              }
                                                                                                                            },
                                                                                                                            "name": "SriLanka/P8/2021",
                                                                                                                            "node_attrs": {
                                                                                                                              "author": {
                                                                                                                                "author": "Chandima Jeewandara et al",
                                                                                                                                "value": "Chandima Jeewandara et al A"
                                                                                                                              },
                                                                                                                              "clade_membership": {
                                                                                                                                "value": "20A"
                                                                                                                              },
                                                                                                                              "country": {
                                                                                                                                "value": "Asia"
                                                                                                                              },
                                                                                                                              "div": 21,
                                                                                                                              "division": {
                                                                                                                                "value": "Asia"
                                                                                                                              },
                                                                                                                              "division_exposure": {
                                                                                                                                "value": "Asia"
                                                                                                                              },
                                                                                                                              "gisaid_epi_isl": {
                                                                                                                                "value": "EPI_ISL_862725"
                                                                                                                              },
                                                                                                                              "host": {
                                                                                                                                "value": "Human"
                                                                                                                              },
                                                                                                                              "custom_location": {
                                                                                                                                "confidence": {
                                                                                                                                  "Asia": 1.0
                                                                                                                                },
                                                                                                                                "entropy": -1.000088900581841e-12,
                                                                                                                                "value": "Asia"
                                                                                                                              },
                                                                                                                              "num_date": {
                                                                                                                                "confidence": [
                                                                                                                                  2021.031506849315,
                                                                                                                                  2021.031506849315
                                                                                                                                ],
                                                                                                                                "value": 2021.031506849315
                                                                                                                              },
                                                                                                                              "originating_lab": {
                                                                                                                                "value": "Centre for Dengue Research and AICBU, Department of Immunology and Molecular Medicine"
                                                                                                                              },
                                                                                                                              "pangolin_lineage": {
                                                                                                                                "value": "B.1.411"
                                                                                                                              },
                                                                                                                              "recency": {
                                                                                                                                "value": "Older"
                                                                                                                              },
                                                                                                                              "region": {
                                                                                                                                "value": "Asia"
                                                                                                                              },
                                                                                                                              "region_exposure": {
                                                                                                                                "value": "Asia"
                                                                                                                              },

                                                                                                                              "subclade_membership": {
                                                                                                                                "value": "20A"
                                                                                                                              },
                                                                                                                              "submitting_lab": {
                                                                                                                                "value": "Centre for Dengue Research and AICBU, Department of Immunology and Molecular Medicine"
                                                                                                                              },
                                                                                                                              "url": "https://www.gisaid.org"
                                                                                                                            }
                                                                                                                          }
                                                                                                                        ],
                                                                                                                        "name": "NODE_0000898",
                                                                                                                        "node_attrs": {
                                                                                                                          "clade_membership": {
                                                                                                                            "value": "20A"
                                                                                                                          },
                                                                                                                          "div": 17,
                                                                                                                          "custom_location": {
                                                                                                                            "confidence": {
                                                                                                                              "Asia": 0.9980993944546244,
                                                                                                                              "Europe": 0.0016377918780307514
                                                                                                                            },
                                                                                                                            "entropy": 0.014759178746470912,
                                                                                                                            "value": "Asia"
                                                                                                                          },
                                                                                                                          "num_date": {
                                                                                                                            "confidence": [
                                                                                                                              2020.7727288589247,
                                                                                                                              2020.9024386126403
                                                                                                                            ],
                                                                                                                            "value": 2020.8254377099233
                                                                                                                          },
                                                                                                                          "subclade_membership": {
                                                                                                                            "value": "20A"
                                                                                                                          }
                                                                                                                        }
                                                                                                                      },
                                                                                                                      {
                                                                                                                        "branch_attrs": {
                                                                                                                          "labels": {
                                                                                                                            "aa": "ORF3a: H57Q; ORF8: *18Q"
                                                                                                                          },
                                                                                                                          "mutations": {
                                                                                                                            "ORF3a": [
                                                                                                                              "H57Q"
                                                                                                                            ],
                                                                                                                            "ORF8": [
                                                                                                                              "*18Q"
                                                                                                                            ],
                                                                                                                            "nuc": [
                                                                                                                              "T25563G",
                                                                                                                              "T27945C"
                                                                                                                            ]
                                                                                                                          }
                                                                                                                        },
                                                                                                                        "children": [
                                                                                                                          {
                                                                                                                            "branch_attrs": {
                                                                                                                              "mutations": {
                                                                                                                                "nuc": [
                                                                                                                                  "T17721G"
                                                                                                                                ]
                                                                                                                              }
                                                                                                                            },
                                                                                                                            "name": "SriLanka/CMC73350/2021",
                                                                                                                            "node_attrs": {

                                                                                                                              "author": {
                                                                                                                                "author": "Chandima Jeewandara et al",
                                                                                                                                "value": "Chandima Jeewandara et al A"
                                                                                                                              },
                                                                                                                              "clade_membership": {
                                                                                                                                "value": "20A"
                                                                                                                              },
                                                                                                                              "country": {
                                                                                                                                "value": "Asia"
                                                                                                                              },
                                                                                                                              "div": 20,
                                                                                                                              "division": {
                                                                                                                                "value": "Asia"
                                                                                                                              },
                                                                                                                              "division_exposure": {
                                                                                                                                "value": "Asia"
                                                                                                                              },
                                                                                                                              "gisaid_epi_isl": {
                                                                                                                                "value": "EPI_ISL_978937"
                                                                                                                              },
                                                                                                                              "host": {
                                                                                                                                "value": "Human"
                                                                                                                              },
                                                                                                                              "custom_location": {
                                                                                                                                "confidence": {
                                                                                                                                  "Asia": 0.9999999999999999
                                                                                                                                },
                                                                                                                                "entropy": -9.99866855976916e-13,
                                                                                                                                "value": "Asia"
                                                                                                                              },
                                                                                                                              "num_date": {
                                                                                                                                "confidence": [
                                                                                                                                  2021.0506849315068,
                                                                                                                                  2021.0506849315068
                                                                                                                                ],
                                                                                                                                "value": 2021.0506849315068
                                                                                                                              },
                                                                                                                              "originating_lab": {
                                                                                                                                "value": "Centre for Dengue Research and AICBU, Department of Immunology and Molecular Medicine"
                                                                                                                              },
                                                                                                                              "pangolin_lineage": {
                                                                                                                                "value": "B.1.411"
                                                                                                                              },
                                                                                                                              "recency": {
                                                                                                                                "value": "One month ago"
                                                                                                                              },
                                                                                                                              "region": {
                                                                                                                                "value": "Asia"
                                                                                                                              },
                                                                                                                              "region_exposure": {
                                                                                                                                "value": "Asia"
                                                                                                                              },

                                                                                                                              "subclade_membership": {
                                                                                                                                "value": "20A"
                                                                                                                              },
                                                                                                                              "submitting_lab": {
                                                                                                                                "value": "Centre for Dengue Research and AICBU, Department of Immunology and Molecular Medicine"
                                                                                                                              },
                                                                                                                              "url": "https://www.gisaid.org"
                                                                                                                            }
                                                                                                                          },
                                                                                                                          {
                                                                                                                            "branch_attrs": {
                                                                                                                              "labels": {
                                                                                                                                "aa": "ORF1a: T265I"
                                                                                                                              },
                                                                                                                              "mutations": {
                                                                                                                                "ORF1a": [
                                                                                                                                  "T265I"
                                                                                                                                ],
                                                                                                                                "nuc": [
                                                                                                                                  "C1059T"
                                                                                                                                ]
                                                                                                                              }
                                                                                                                            },
                                                                                                                            "children": [
                                                                                                                              {
                                                                                                                                "branch_attrs": {
                                                                                                                                  "mutations": {}
                                                                                                                                },
                                                                                                                                "name": "SriLanka/C29572/2020",
                                                                                                                                "node_attrs": {

                                                                                                                                  "author": {
                                                                                                                                    "author": "Chandima Jeewandara et al",
                                                                                                                                    "value": "Chandima Jeewandara et al A"
                                                                                                                                  },
                                                                                                                                  "clade_membership": {
                                                                                                                                    "value": "20A"
                                                                                                                                  },
                                                                                                                                  "country": {
                                                                                                                                    "value": "Asia"
                                                                                                                                  },
                                                                                                                                  "div": 20,
                                                                                                                                  "division": {
                                                                                                                                    "value": "Asia"
                                                                                                                                  },
                                                                                                                                  "division_exposure": {
                                                                                                                                    "value": "Asia"
                                                                                                                                  },
                                                                                                                                  "gisaid_epi_isl": {
                                                                                                                                    "value": "EPI_ISL_668451"
                                                                                                                                  },
                                                                                                                                  "host": {
                                                                                                                                    "value": "Human"
                                                                                                                                  },
                                                                                                                                  "custom_location": {
                                                                                                                                    "confidence": {
                                                                                                                                      "Asia": 1.0
                                                                                                                                    },
                                                                                                                                    "entropy": -1.000088900581841e-12,
                                                                                                                                    "value": "Asia"
                                                                                                                                  },
                                                                                                                                  "num_date": {
                                                                                                                                    "confidence": [
                                                                                                                                      2020.8483606557377,
                                                                                                                                      2020.8483606557377
                                                                                                                                    ],
                                                                                                                                    "value": 2020.8483606557377
                                                                                                                                  },
                                                                                                                                  "originating_lab": {
                                                                                                                                    "value": "Centre for Dengue Research, Department of Immunology and Molecular Medicine"
                                                                                                                                  },
                                                                                                                                  "pangolin_lineage": {
                                                                                                                                    "value": "B.1.411"
                                                                                                                                  },
                                                                                                                                  "recency": {
                                                                                                                                    "value": "Older"
                                                                                                                                  },
                                                                                                                                  "region": {
                                                                                                                                    "value": "Asia"
                                                                                                                                  },
                                                                                                                                  "region_exposure": {
                                                                                                                                    "value": "Asia"
                                                                                                                                  },

                                                                                                                                  "subclade_membership": {
                                                                                                                                    "value": "20A"
                                                                                                                                  },
                                                                                                                                  "submitting_lab": {
                                                                                                                                    "value": "Centre for Dengue Research, Department of Immunology and Molecular Medicine"
                                                                                                                                  },
                                                                                                                                  "url": "https://www.gisaid.org"
                                                                                                                                }
                                                                                                                              },
                                                                                                                              {
                                                                                                                                "branch_attrs": {
                                                                                                                                  "labels": {
                                                                                                                                    "aa": "ORF1a: Q2702H"
                                                                                                                                  },
                                                                                                                                  "mutations": {
                                                                                                                                    "ORF1a": [
                                                                                                                                      "Q2702H"
                                                                                                                                    ],
                                                                                                                                    "nuc": [
                                                                                                                                      "G8371T",
                                                                                                                                      "C13345T",
                                                                                                                                      "C26858T"
                                                                                                                                    ]
                                                                                                                                  }
                                                                                                                                },
                                                                                                                                "name": "SriLanka/CA81375/2021",
                                                                                                                                "node_attrs": {

                                                                                                                                  "author": {
                                                                                                                                    "author": "Chandima Jeewandara et al",
                                                                                                                                    "value": "Chandima Jeewandara et al A"
                                                                                                                                  },
                                                                                                                                  "clade_membership": {
                                                                                                                                    "value": "20A"
                                                                                                                                  },
                                                                                                                                  "country": {
                                                                                                                                    "value": "Asia"
                                                                                                                                  },
                                                                                                                                  "div": 23,
                                                                                                                                  "division": {
                                                                                                                                    "value": "Asia"
                                                                                                                                  },
                                                                                                                                  "division_exposure": {
                                                                                                                                    "value": "Asia"
                                                                                                                                  },
                                                                                                                                  "gisaid_epi_isl": {
                                                                                                                                    "value": "EPI_ISL_978880"
                                                                                                                                  },
                                                                                                                                  "host": {
                                                                                                                                    "value": "Human"
                                                                                                                                  },
                                                                                                                                  "custom_location": {
                                                                                                                                    "confidence": {
                                                                                                                                      "Asia": 1.0
                                                                                                                                    },
                                                                                                                                    "entropy": -1.000088900581841e-12,
                                                                                                                                    "value": "Asia"
                                                                                                                                  },
                                                                                                                                  "num_date": {
                                                                                                                                    "confidence": [
                                                                                                                                      2021.0506849315068,
                                                                                                                                      2021.0506849315068
                                                                                                                                    ],
                                                                                                                                    "value": 2021.0506849315068
                                                                                                                                  },
                                                                                                                                  "originating_lab": {
                                                                                                                                    "value": "Centre for Dengue Research and AICBU, Department of Immunology and Molecular Medicine"
                                                                                                                                  },
                                                                                                                                  "pangolin_lineage": {
                                                                                                                                    "value": "B.1.411"
                                                                                                                                  },
                                                                                                                                  "recency": {
                                                                                                                                    "value": "One month ago"
                                                                                                                                  },
                                                                                                                                  "region": {
                                                                                                                                    "value": "Asia"
                                                                                                                                  },
                                                                                                                                  "region_exposure": {
                                                                                                                                    "value": "Asia"
                                                                                                                                  },

                                                                                                                                  "subclade_membership": {
                                                                                                                                    "value": "20A"
                                                                                                                                  },
                                                                                                                                  "submitting_lab": {
                                                                                                                                    "value": "Centre for Dengue Research and AICBU, Department of Immunology and Molecular Medicine"
                                                                                                                                  },
                                                                                                                                  "url": "https://www.gisaid.org"
                                                                                                                                }
                                                                                                                              }
                                                                                                                            ],
                                                                                                                            "name": "NODE_0001127",
                                                                                                                            "node_attrs": {
                                                                                                                              "clade_membership": {
                                                                                                                                "value": "20A"
                                                                                                                              },
                                                                                                                              "div": 20,
                                                                                                                              "custom_location": {
                                                                                                                                "confidence": {
                                                                                                                                  "Asia": 0.9979159842107619,
                                                                                                                                  "Europe": 0.0018012204993876281
                                                                                                                                },
                                                                                                                                "entropy": 0.015975966709698593,
                                                                                                                                "value": "Asia"
                                                                                                                              },
                                                                                                                              "num_date": {
                                                                                                                                "confidence": [
                                                                                                                                  2020.8346190463851,
                                                                                                                                  2020.8483606557377
                                                                                                                                ],
                                                                                                                                "value": 2020.8483606557377
                                                                                                                              },
                                                                                                                              "subclade_membership": {
                                                                                                                                "value": "20A"
                                                                                                                              }
                                                                                                                            }
                                                                                                                          }
                                                                                                                        ],
                                                                                                                        "name": "NODE_0001126",
                                                                                                                        "node_attrs": {
                                                                                                                          "clade_membership": {
                                                                                                                            "value": "20A"
                                                                                                                          },
                                                                                                                          "div": 19,
                                                                                                                          "custom_location": {
                                                                                                                            "confidence": {
                                                                                                                              "Asia": 0.9979129233249077,
                                                                                                                              "Europe": 0.0018041224651469344
                                                                                                                            },
                                                                                                                            "entropy": 0.015995700194498676,
                                                                                                                            "value": "Asia"
                                                                                                                          },
                                                                                                                          "num_date": {
                                                                                                                            "confidence": [
                                                                                                                              2020.8165658686405,
                                                                                                                              2020.842500476691
                                                                                                                            ],
                                                                                                                            "value": 2020.8327344860954
                                                                                                                          },
                                                                                                                          "subclade_membership": {
                                                                                                                            "value": "20A"
                                                                                                                          }
                                                                                                                        }
                                                                                                                      }
                                                                                                                    ],
                                                                                                                    "name": "NODE_0001124",
                                                                                                                    "node_attrs": {
                                                                                                                      "clade_membership": {
                                                                                                                        "value": "20A"
                                                                                                                      },
                                                                                                                      "div": 17,
                                                                                                                      "custom_location": {
                                                                                                                        "confidence": {
                                                                                                                          "Asia": 0.9999662731424938
                                                                                                                        },
                                                                                                                        "entropy": 0.0003860447711712186,
                                                                                                                        "value": "Asia"
                                                                                                                      },
                                                                                                                      "num_date": {
                                                                                                                        "confidence": [
                                                                                                                          2020.7747248118812,
                                                                                                                          2020.8320953469672
                                                                                                                        ],
                                                                                                                        "value": 2020.8096574735118
                                                                                                                      },
                                                                                                                      "subclade_membership": {
                                                                                                                        "value": "20A"
                                                                                                                      }
                                                                                                                    }
                                                                                                                  }
                                                                                                                ],
                                                                                                                "name": "NODE_0001123",
                                                                                                                "node_attrs": {
                                                                                                                  "clade_membership": {
                                                                                                                    "value": "20A"
                                                                                                                  },
                                                                                                                  "div": 16,
                                                                                                                  "custom_location": {
                                                                                                                    "confidence": {
                                                                                                                      "Asia": 0.9978835814021388,
                                                                                                                      "Europe": 0.0018308904237113808
                                                                                                                    },
                                                                                                                    "entropy": 0.016187219015159883,
                                                                                                                    "value": "Asia"
                                                                                                                  },
                                                                                                                  "num_date": {
                                                                                                                    "confidence": [
                                                                                                                      2020.7518784280342,
                                                                                                                      2020.8212967451202
                                                                                                                    ],
                                                                                                                    "value": 2020.7958760554106
                                                                                                                  },
                                                                                                                  "subclade_membership": {
                                                                                                                    "value": "20A"
                                                                                                                  }
                                                                                                                }
                                                                                                              }
                                                                                                            ],
                                                                                                            "name": "NODE_0001122",
                                                                                                            "node_attrs": {
                                                                                                              "clade_membership": {
                                                                                                                "value": "20A"
                                                                                                              },
                                                                                                              "div": 15,
                                                                                                              "custom_location": {
                                                                                                                "confidence": {
                                                                                                                  "Asia": 0.9975912186964734,
                                                                                                                  "Europe": 0.002094574194107667
                                                                                                                },
                                                                                                                "entropy": 0.018081587638000173,
                                                                                                                "value": "Asia"
                                                                                                              },
                                                                                                              "num_date": {
                                                                                                                "confidence": [
                                                                                                                  2020.7307026044207,
                                                                                                                  2020.8135244309813
                                                                                                                ],
                                                                                                                "value": 2020.776929757219
                                                                                                              },
                                                                                                              "subclade_membership": {
                                                                                                                "value": "20A"
                                                                                                              }
                                                                                                            }
                                                                                                          }
                                                                                                        ],
                                                                                                        "name": "NODE_0001119",
                                                                                                        "node_attrs": {
                                                                                                          "clade_membership": {
                                                                                                            "value": "20A"
                                                                                                          },
                                                                                                          "div": 14,
                                                                                                          "custom_location": {
                                                                                                            "confidence": {
                                                                                                              "Asia": 0.9966774690649547,
                                                                                                              "Europe": 0.0029305435717755703
                                                                                                            },
                                                                                                            "entropy": 0.023762498803553685,
                                                                                                            "value": "Asia"
                                                                                                          },
                                                                                                          "num_date": {
                                                                                                            "confidence": [
                                                                                                              2020.7011415004297,
                                                                                                              2020.803181622034
                                                                                                            ],
                                                                                                            "value": 2020.7546082114932
                                                                                                          },
                                                                                                          "subclade_membership": {
                                                                                                            "value": "20A"
                                                                                                          }
                                                                                                        }
                                                                                                      }
                                                                                                    ],
                                                                                                    "name": "NODE_0001118",
                                                                                                    "node_attrs": {
                                                                                                      "clade_membership": {
                                                                                                        "value": "20A"
                                                                                                      },
                                                                                                      "div": 13,
                                                                                                      "custom_location": {
                                                                                                        "confidence": {
                                                                                                          "Asia": 0.9908321854021528,
                                                                                                          "Europe": 0.00823279018917332
                                                                                                        },
                                                                                                        "entropy": 0.055914204640380744,
                                                                                                        "value": "Asia"
                                                                                                      },
                                                                                                      "num_date": {
                                                                                                        "confidence": [
                                                                                                          2020.659534822952,
                                                                                                          2020.7884008327544
                                                                                                        ],
                                                                                                        "value": 2020.7238792670921
                                                                                                      },
                                                                                                      "subclade_membership": {
                                                                                                        "value": "20A"
                                                                                                      }
                                                                                                    }
                                                                                                  }
                                                                                                ],
                                                                                                "name": "NODE_0001117",
                                                                                                "node_attrs": {
                                                                                                  "clade_membership": {
                                                                                                    "value": "20A"
                                                                                                  },
                                                                                                  "div": 12,
                                                                                                  "custom_location": {
                                                                                                    "confidence": {
                                                                                                      "Africa": 0.0053601724560075475,
                                                                                                      "Asia": 0.9288244942599221,
                                                                                                      "Europe": 0.06237304045543563,
                                                                                                      "South America": 0.00325503800609803
                                                                                                    },
                                                                                                    "entropy": 0.2900949027233386,
                                                                                                    "value": "Asia"
                                                                                                  },
                                                                                                  "num_date": {
                                                                                                    "confidence": [
                                                                                                      2020.5788666826513,
                                                                                                      2020.7829780570853
                                                                                                    ],
                                                                                                    "value": 2020.6803321027219
                                                                                                  },
                                                                                                  "subclade_membership": {
                                                                                                    "value": "20A"
                                                                                                  }
                                                                                                }
                                                                                              }
                                                                                            ],
                                                                                            "name": "NODE_0000883",
                                                                                            "node_attrs": {
                                                                                              "clade_membership": {
                                                                                                "value": "20A"
                                                                                              },
                                                                                              "div": 5,
                                                                                              "custom_location": {
                                                                                                "confidence": {
                                                                                                  "Africa": 0.12870362773303587,
                                                                                                  "Asia": 0.2753107397006907,
                                                                                                  "Europe": 0.577262064509787,
                                                                                                  "South America": 0.01757286281147842
                                                                                                },
                                                                                                "entropy": 1.0158413061566567,
                                                                                                "value": "Europe"
                                                                                              },
                                                                                              "num_date": {
                                                                                                "confidence": [
                                                                                                  2020.2031732731045,
                                                                                                  2020.4810354119484
                                                                                                ],
                                                                                                "value": 2020.2516129829787
                                                                                              },
                                                                                              "subclade_membership": {
                                                                                                "value": "20A"
                                                                                              }
                                                                                            }
                                                                                          }
                                                                                        ],
                                                                                        "name": "NODE_0001111",
                                                                                        "node_attrs": {
                                                                                          "clade_membership": {
                                                                                            "value": "20A"
                                                                                          },
                                                                                          "div": 5,
                                                                                          "custom_location": {
                                                                                            "confidence": {
                                                                                              "Africa": 0.6432716484168765,
                                                                                              "Asia": 0.04377745358378587,
                                                                                              "Europe": 0.3007691260959735,
                                                                                              "South America": 0.011600997926518752
                                                                                            },
                                                                                            "entropy": 0.8385100693761931,
                                                                                            "value": "Africa"
                                                                                          },
                                                                                          "num_date": {
                                                                                            "confidence": [
                                                                                              2020.190405801004,
                                                                                              2020.4721107998453
                                                                                            ],
                                                                                            "value": 2020.227207332828
                                                                                          },
                                                                                          "subclade_membership": {
                                                                                            "value": "20A"
                                                                                          }
                                                                                        }
                                                                                      },
                                                                                      {
                                                                                        "branch_attrs": {
                                                                                          "mutations": {
                                                                                            "nuc": [
                                                                                              "C15324T"
                                                                                            ]
                                                                                          }
                                                                                        },
                                                                                        "children": [
                                                                                          {
                                                                                            "branch_attrs": {
                                                                                              "labels": {
                                                                                                "aa": "ORF1a: P943L, V3420I; ORF6: I60V"
                                                                                              },
                                                                                              "mutations": {
                                                                                                "ORF1a": [
                                                                                                  "P943L",
                                                                                                  "V3420I"
                                                                                                ],
                                                                                                "ORF6": [
                                                                                                  "I60V"
                                                                                                ],
                                                                                                "nuc": [
                                                                                                  "C3093T",
                                                                                                  "G10523A",
                                                                                                  "C27213T",
                                                                                                  "A27379G"
                                                                                                ]
                                                                                              }
                                                                                            },
                                                                                            "name": "SriLanka/CDR1885/2020",
                                                                                            "node_attrs": {

                                                                                              "author": {
                                                                                                "author": "Chandima Jeewandara et al",
                                                                                                "value": "Chandima Jeewandara et al A"
                                                                                              },
                                                                                              "clade_membership": {
                                                                                                "value": "20A"
                                                                                              },
                                                                                              "country": {
                                                                                                "value": "Asia"
                                                                                              },
                                                                                              "div": 9,
                                                                                              "division": {
                                                                                                "value": "Asia"
                                                                                              },
                                                                                              "division_exposure": {
                                                                                                "value": "Asia"
                                                                                              },
                                                                                              "gisaid_epi_isl": {
                                                                                                "value": "EPI_ISL_525476"
                                                                                              },
                                                                                              "host": {
                                                                                                "value": "Human"
                                                                                              },
                                                                                              "custom_location": {
                                                                                                "confidence": {
                                                                                                  "Asia": 1.0
                                                                                                },
                                                                                                "entropy": -1.000088900581841e-12,
                                                                                                "value": "Asia"
                                                                                              },
                                                                                              "num_date": {
                                                                                                "confidence": [
                                                                                                  2020.3237704918033,
                                                                                                  2020.3237704918033
                                                                                                ],
                                                                                                "value": 2020.3237704918033
                                                                                              },
                                                                                              "originating_lab": {
                                                                                                "value": "Centre for Dengue Research"
                                                                                              },
                                                                                              "pangolin_lineage": {
                                                                                                "value": "B.1"
                                                                                              },
                                                                                              "recency": {
                                                                                                "value": "Older"
                                                                                              },
                                                                                              "region": {
                                                                                                "value": "Asia"
                                                                                              },
                                                                                              "region_exposure": {
                                                                                                "value": "Asia"
                                                                                              },

                                                                                              "subclade_membership": {
                                                                                                "value": "20A"
                                                                                              },
                                                                                              "submitting_lab": {
                                                                                                "value": "Centre for Dengue Research"
                                                                                              },
                                                                                              "url": "https://www.gisaid.org"
                                                                                            }
                                                                                          },
                                                                                          {
                                                                                            "branch_attrs": {
                                                                                              "labels": {
                                                                                                "aa": "S: E583D"
                                                                                              },
                                                                                              "mutations": {
                                                                                                "S": [
                                                                                                  "E583D"
                                                                                                ],
                                                                                                "nuc": [
                                                                                                  "G23311T",
                                                                                                  "C29200T"
                                                                                                ]
                                                                                              }
                                                                                            },
                                                                                            "name": "Benin/197/2020",
                                                                                            "node_attrs": {

                                                                                              "author": {
                                                                                                "author": "Yadouleton et al",
                                                                                                "paper_url": "https://www.medrxiv.org/content/10.1101/2020.06.29.20140749v1",
                                                                                                "title": "Diagnostics and spread of SARS-CoV-2 in Western Africa: An observational laboratory-based study from Benin",
                                                                                                "value": "Yadouleton et al"
                                                                                              },
                                                                                              "clade_membership": {
                                                                                                "value": "20A"
                                                                                              },
                                                                                              "country": {
                                                                                                "value": "Africa"
                                                                                              },
                                                                                              "div": 7,
                                                                                              "division": {
                                                                                                "value": "Africa"
                                                                                              },
                                                                                              "division_exposure": {
                                                                                                "value": "Africa"
                                                                                              },
                                                                                              "genbank_accession": {
                                                                                                "value": "MT653071.1"
                                                                                              },
                                                                                              "gisaid_epi_isl": {
                                                                                                "value": "EPI_ISL_476822"
                                                                                              },
                                                                                              "host": {
                                                                                                "value": "Human"
                                                                                              },
                                                                                              "custom_location": {
                                                                                                "confidence": {
                                                                                                  "Africa": 1.0
                                                                                                },
                                                                                                "entropy": -1.000088900581841e-12,
                                                                                                "value": "Africa"
                                                                                              },
                                                                                              "num_date": {
                                                                                                "confidence": [
                                                                                                  2020.2035519125684,
                                                                                                  2020.2035519125684
                                                                                                ],
                                                                                                "value": 2020.2035519125684
                                                                                              },
                                                                                              "originating_lab": {
                                                                                                "value": "Laboratoire des Fi\u00e8vres H\u00e9morragiques Virales du Benin"
                                                                                              },
                                                                                              "pangolin_lineage": {
                                                                                                "value": "B.1"
                                                                                              },
                                                                                              "recency": {
                                                                                                "value": "Older"
                                                                                              },
                                                                                              "region": {
                                                                                                "value": "Africa"
                                                                                              },
                                                                                              "region_exposure": {
                                                                                                "value": "Africa"
                                                                                              },

                                                                                              "subclade_membership": {
                                                                                                "value": "20A"
                                                                                              },
                                                                                              "submitting_lab": {
                                                                                                "value": "Charit\u00e9-Universit\u00e4tsmedizin Berlin"
                                                                                              },
                                                                                              "url": "https://www.gisaid.org"
                                                                                            }
                                                                                          },
                                                                                          {
                                                                                            "branch_attrs": {
                                                                                              "mutations": {
                                                                                                "nuc": [
                                                                                                  "G28202A"
                                                                                                ]
                                                                                              }
                                                                                            },
                                                                                            "children": [
                                                                                              {
                                                                                                "branch_attrs": {
                                                                                                  "mutations": {}
                                                                                                },
                                                                                                "name": "DRC/5964/2020",
                                                                                                "node_attrs": {

                                                                                                  "author": {
                                                                                                    "author": "Placide Mbala-Kingebeni et al",
                                                                                                    "value": "Placide Mbala-Kingebeni et al"
                                                                                                  },
                                                                                                  "clade_membership": {
                                                                                                    "value": "20A"
                                                                                                  },
                                                                                                  "country": {
                                                                                                    "value": "Africa"
                                                                                                  },
                                                                                                  "div": 6,
                                                                                                  "division": {
                                                                                                    "value": "Africa"
                                                                                                  },
                                                                                                  "division_exposure": {
                                                                                                    "value": "Africa"
                                                                                                  },
                                                                                                  "gisaid_epi_isl": {
                                                                                                    "value": "EPI_ISL_496500"
                                                                                                  },
                                                                                                  "host": {
                                                                                                    "value": "Human"
                                                                                                  },
                                                                                                  "custom_location": {
                                                                                                    "confidence": {
                                                                                                      "Africa": 1.0
                                                                                                    },
                                                                                                    "entropy": -1.000088900581841e-12,
                                                                                                    "value": "Africa"
                                                                                                  },
                                                                                                  "num_date": {
                                                                                                    "confidence": [
                                                                                                      2020.3483606557377,
                                                                                                      2020.3483606557377
                                                                                                    ],
                                                                                                    "value": 2020.3483606557377
                                                                                                  },
                                                                                                  "originating_lab": {
                                                                                                    "value": "Viral Respiratory Lab, National Institute for Biomedical Research (INRB)"
                                                                                                  },
                                                                                                  "pangolin_lineage": {
                                                                                                    "value": "B.1.178"
                                                                                                  },
                                                                                                  "recency": {
                                                                                                    "value": "Older"
                                                                                                  },
                                                                                                  "region": {
                                                                                                    "value": "Africa"
                                                                                                  },
                                                                                                  "region_exposure": {
                                                                                                    "value": "Africa"
                                                                                                  },

                                                                                                  "subclade_membership": {
                                                                                                    "value": "20A"
                                                                                                  },
                                                                                                  "submitting_lab": {
                                                                                                    "value": "Pathogen Sequencing Lab, National Institute for Biomedical Research (INRB)"
                                                                                                  },
                                                                                                  "url": "https://www.gisaid.org"
                                                                                                }
                                                                                              },
                                                                                              {
                                                                                                "branch_attrs": {
                                                                                                  "mutations": {
                                                                                                    "nuc": [
                                                                                                      "C14322T"
                                                                                                    ]
                                                                                                  }
                                                                                                },
                                                                                                "name": "Gabon/ITM-K023/2020",
                                                                                                "node_attrs": {
                                                                                                  "author": {
                                                                                                    "author": "Haruka Abe et al",
                                                                                                    "value": "Haruka Abe et al"
                                                                                                  },
                                                                                                  "clade_membership": {
                                                                                                    "value": "20A"
                                                                                                  },
                                                                                                  "country": {
                                                                                                    "value": "Africa"
                                                                                                  },
                                                                                                  "div": 7,
                                                                                                  "division": {
                                                                                                    "value": "Africa"
                                                                                                  },
                                                                                                  "division_exposure": {
                                                                                                    "value": "Africa"
                                                                                                  },
                                                                                                  "gisaid_epi_isl": {
                                                                                                    "value": "EPI_ISL_539574"
                                                                                                  },
                                                                                                  "host": {
                                                                                                    "value": "Human"
                                                                                                  },
                                                                                                  "custom_location": {
                                                                                                    "confidence": {
                                                                                                      "Africa": 1.0
                                                                                                    },
                                                                                                    "entropy": -1.000088900581841e-12,
                                                                                                    "value": "Africa"
                                                                                                  },
                                                                                                  "num_date": {
                                                                                                    "confidence": [
                                                                                                      2020.2363387978141,
                                                                                                      2020.2363387978141
                                                                                                    ],
                                                                                                    "value": 2020.2363387978141
                                                                                                  },
                                                                                                  "originating_lab": {
                                                                                                    "value": "Centre de Recherches Medicales de Lambarene (CERMEL)"
                                                                                                  },
                                                                                                  "pangolin_lineage": {
                                                                                                    "value": "B.1.178"
                                                                                                  },
                                                                                                  "recency": {
                                                                                                    "value": "Older"
                                                                                                  },
                                                                                                  "region": {
                                                                                                    "value": "Africa"
                                                                                                  },
                                                                                                  "region_exposure": {
                                                                                                    "value": "Africa"
                                                                                                  },
                                                                                                  "subclade_membership": {
                                                                                                    "value": "20A"
                                                                                                  },
                                                                                                  "submitting_lab": {
                                                                                                    "value": "Department of Emerging Infectious Diseases, Institute of Tropical Medicine, Nagasaki University"
                                                                                                  },
                                                                                                  "url": "https://www.gisaid.org"
                                                                                                }
                                                                                              }
                                                                                            ],
                                                                                            "name": "NODE_0001139",
                                                                                            "node_attrs": {
                                                                                              "clade_membership": {
                                                                                                "value": "20A"
                                                                                              },
                                                                                              "div": 6,
                                                                                              "custom_location": {
                                                                                                "confidence": {
                                                                                                  "Africa": 0.9802244648438373,
                                                                                                  "Europe": 0.01709718291757578,
                                                                                                  "South America": 0.0019644074793360184
                                                                                                },
                                                                                                "entropy": 0.10679069114649826,
                                                                                                "value": "Africa"
                                                                                              },
                                                                                              "num_date": {
                                                                                                "confidence": [
                                                                                                  2020.1960748100887,
                                                                                                  2020.2341309499036
                                                                                                ],
                                                                                                "value": 2020.2253701338095
                                                                                              },
                                                                                              "subclade_membership": {
                                                                                                "value": "20A"
                                                                                              }
                                                                                            }
                                                                                          },
                                                                                          {
                                                                                            "branch_attrs": {
                                                                                              "labels": {
                                                                                                "aa": "ORF1a: T568I; ORF1b: S759N"
                                                                                              },
                                                                                              "mutations": {
                                                                                                "ORF1a": [
                                                                                                  "T568I"
                                                                                                ],
                                                                                                "ORF1b": [
                                                                                                  "S759N"
                                                                                                ],
                                                                                                "nuc": [
                                                                                                  "C1968T",
                                                                                                  "C11747T",
                                                                                                  "G15743A"
                                                                                                ]
                                                                                              }
                                                                                            },
                                                                                            "children": [
                                                                                              {
                                                                                                "branch_attrs": {
                                                                                                  "labels": {
                                                                                                    "aa": "S: A243V"
                                                                                                  },
                                                                                                  "mutations": {
                                                                                                    "S": [
                                                                                                      "A243V"
                                                                                                    ],
                                                                                                    "nuc": [
                                                                                                      "C22290T"
                                                                                                    ]
                                                                                                  }
                                                                                                },
                                                                                                "name": "Mali/M002703/2020",
                                                                                                "node_attrs": {
                                                                                                  "author": {
                                                                                                    "author": "Kouriba et al",
                                                                                                    "value": "Kouriba et al"
                                                                                                  },
                                                                                                  "clade_membership": {
                                                                                                    "value": "20A"
                                                                                                  },
                                                                                                  "country": {
                                                                                                    "value": "Africa"
                                                                                                  },
                                                                                                  "div": 9,
                                                                                                  "division": {
                                                                                                    "value": "Africa"
                                                                                                  },
                                                                                                  "division_exposure": {
                                                                                                    "value": "Africa"
                                                                                                  },
                                                                                                  "gisaid_epi_isl": {
                                                                                                    "value": "EPI_ISL_487459"
                                                                                                  },
                                                                                                  "host": {
                                                                                                    "value": "Human"
                                                                                                  },
                                                                                                  "custom_location": {
                                                                                                    "confidence": {
                                                                                                      "Africa": 1.0
                                                                                                    },
                                                                                                    "entropy": -1.000088900581841e-12,
                                                                                                    "value": "Africa"
                                                                                                  },
                                                                                                  "num_date": {
                                                                                                    "confidence": [
                                                                                                      2020.2800546448088,
                                                                                                      2020.2800546448088
                                                                                                    ],
                                                                                                    "value": 2020.2800546448088
                                                                                                  },
                                                                                                  "originating_lab": {
                                                                                                    "value": "CICM-Mali"
                                                                                                  },
                                                                                                  "pangolin_lineage": {
                                                                                                    "value": "B.1"
                                                                                                  },
                                                                                                  "recency": {
                                                                                                    "value": "Older"
                                                                                                  },
                                                                                                  "region": {
                                                                                                    "value": "Africa"
                                                                                                  },
                                                                                                  "region_exposure": {
                                                                                                    "value": "Africa"
                                                                                                  },
                                                                                                  "subclade_membership": {
                                                                                                    "value": "20A"
                                                                                                  },
                                                                                                  "submitting_lab": {
                                                                                                    "value": "Bundeswehr Institut of Microbiology"
                                                                                                  },
                                                                                                  "url": "https://www.gisaid.org"
                                                                                                }
                                                                                              },
                                                                                              {
                                                                                                "branch_attrs": {
                                                                                                  "mutations": {
                                                                                                    "nuc": [
                                                                                                      "C18388T"
                                                                                                    ]
                                                                                                  }
                                                                                                },
                                                                                                "name": "Mali/UCRC-68/2020",
                                                                                                "node_attrs": {
                                                                                                  "author": {
                                                                                                    "author": "Diarra et al",
                                                                                                    "value": "Diarra et al"
                                                                                                  },
                                                                                                  "clade_membership": {
                                                                                                    "value": "20A"
                                                                                                  },
                                                                                                  "country": {
                                                                                                    "value": "Africa"
                                                                                                  },
                                                                                                  "div": 9,
                                                                                                  "division": {
                                                                                                    "value": "Africa"
                                                                                                  },
                                                                                                  "division_exposure": {
                                                                                                    "value": "Africa"
                                                                                                  },
                                                                                                  "genbank_accession": {
                                                                                                    "value": "MW474739.1"
                                                                                                  },
                                                                                                  "gisaid_epi_isl": {
                                                                                                    "value": "EPI_ISL_812966"
                                                                                                  },
                                                                                                  "host": {
                                                                                                    "value": "Human"
                                                                                                  },
                                                                                                  "custom_location": {
                                                                                                    "confidence": {
                                                                                                      "Africa": 1.0
                                                                                                    },
                                                                                                    "entropy": -1.000088900581841e-12,
                                                                                                    "value": "Africa"
                                                                                                  },
                                                                                                  "num_date": {
                                                                                                    "confidence": [
                                                                                                      2020.2117486338798,
                                                                                                      2020.2117486338798
                                                                                                    ],
                                                                                                    "value": 2020.2117486338798
                                                                                                  },
                                                                                                  "originating_lab": {
                                                                                                    "value": "University Clinical Research Center, University of Sciences"
                                                                                                  },
                                                                                                  "pangolin_lineage": {
                                                                                                    "value": "B.1"
                                                                                                  },
                                                                                                  "recency": {
                                                                                                    "value": "Older"
                                                                                                  },
                                                                                                  "region": {
                                                                                                    "value": "Africa"
                                                                                                  },
                                                                                                  "region_exposure": {
                                                                                                    "value": "Africa"
                                                                                                  },
                                                                                                  "subclade_membership": {
                                                                                                    "value": "20A"
                                                                                                  },
                                                                                                  "submitting_lab": {
                                                                                                    "value": "University Clinical Research Center, University of Sciences"
                                                                                                  },
                                                                                                  "url": "https://www.gisaid.org"
                                                                                                }
                                                                                              }
                                                                                            ],
                                                                                            "name": "NODE_0001161",
                                                                                            "node_attrs": {
                                                                                              "clade_membership": {
                                                                                                "value": "20A"
                                                                                              },
                                                                                              "div": 8,
                                                                                              "custom_location": {
                                                                                                "confidence": {
                                                                                                  "Africa": 0.9802244648438373,
                                                                                                  "Europe": 0.01709718291757578,
                                                                                                  "South America": 0.0019644074793360184
                                                                                                },
                                                                                                "entropy": 0.10679069114649826,
                                                                                                "value": "Africa"
                                                                                              },
                                                                                              "num_date": {
                                                                                                "confidence": [
                                                                                                  2020.1922093914352,
                                                                                                  2020.2112377148376
                                                                                                ],
                                                                                                "value": 2020.2069676440758
                                                                                              },
                                                                                              "subclade_membership": {
                                                                                                "value": "20A"
                                                                                              }
                                                                                            }
                                                                                          },
                                                                                          {
                                                                                            "branch_attrs": {
                                                                                              "mutations": {
                                                                                                "nuc": [
                                                                                                  "T10561C"
                                                                                                ]
                                                                                              }
                                                                                            },
                                                                                            "children": [
                                                                                              {
                                                                                                "branch_attrs": {
                                                                                                  "labels": {
                                                                                                    "aa": "N: R191C"
                                                                                                  },
                                                                                                  "mutations": {
                                                                                                    "N": [
                                                                                                      "R191C"
                                                                                                    ],
                                                                                                    "nuc": [
                                                                                                      "C28844T"
                                                                                                    ]
                                                                                                  }
                                                                                                },
                                                                                                "name": "Argentina/C3013/2020",
                                                                                                "node_attrs": {

                                                                                                  "author": {
                                                                                                    "author": "Baumeister E. et al",
                                                                                                    "paper_url": "https://dx.doi.org/10.1101/2020.05.23.20111443",
                                                                                                    "title": "COVID-19 in Latin America: Contrasting phylodynamic inference with epidemiological surveillance.",
                                                                                                    "value": "Baumeister E. et al B"
                                                                                                  },
                                                                                                  "clade_membership": {
                                                                                                    "value": "20A"
                                                                                                  },
                                                                                                  "country": {
                                                                                                    "value": "Argentina"
                                                                                                  },
                                                                                                  "div": 7,
                                                                                                  "division": {
                                                                                                    "value": "Argentina"
                                                                                                  },
                                                                                                  "division_exposure": {
                                                                                                    "value": "Argentina"
                                                                                                  },
                                                                                                  "gisaid_epi_isl": {
                                                                                                    "value": "EPI_ISL_420598"
                                                                                                  },
                                                                                                  "host": {
                                                                                                    "value": "Human"
                                                                                                  },
                                                                                                  "custom_location": {
                                                                                                    "confidence": {
                                                                                                      "South America": 0.9999999999999999
                                                                                                    },
                                                                                                    "entropy": -9.99866855976916e-13,
                                                                                                    "value": "South America"
                                                                                                  },
                                                                                                  "num_date": {
                                                                                                    "confidence": [
                                                                                                      2020.2226775956285,
                                                                                                      2020.2226775956285
                                                                                                    ],
                                                                                                    "value": 2020.2226775956285
                                                                                                  },
                                                                                                  "originating_lab": {
                                                                                                    "value": "Servicio Virosis Respiratorias-Departamento Virolog\u00eda-INEI"
                                                                                                  },
                                                                                                  "pangolin_lineage": {
                                                                                                    "value": "B.1.220"
                                                                                                  },
                                                                                                  "recency": {
                                                                                                    "value": "Older"
                                                                                                  },
                                                                                                  "region": {
                                                                                                    "value": "South America"
                                                                                                  },
                                                                                                  "region_exposure": {
                                                                                                    "value": "South America"
                                                                                                  },

                                                                                                  "subclade_membership": {
                                                                                                    "value": "20A"
                                                                                                  },
                                                                                                  "submitting_lab": {
                                                                                                    "value": "Instituto Nacional Enfermedades Infecciosas C.G.Malbran"
                                                                                                  },
                                                                                                  "url": "https://www.gisaid.org"
                                                                                                }
                                                                                              },
                                                                                              {
                                                                                                "branch_attrs": {
                                                                                                  "mutations": {}
                                                                                                },
                                                                                                "children": [
                                                                                                  {
                                                                                                    "branch_attrs": {
                                                                                                      "labels": {
                                                                                                        "aa": "ORF1b: E2355A"
                                                                                                      },
                                                                                                      "mutations": {
                                                                                                        "ORF1b": [
                                                                                                          "E2355A"
                                                                                                        ],
                                                                                                        "nuc": [
                                                                                                          "A20531C"
                                                                                                        ]
                                                                                                      }
                                                                                                    },
                                                                                                    "name": "Netherlands/ZuidHolland_164/2020",
                                                                                                    "node_attrs": {
                                                                                                      "author": {
                                                                                                        "author": "Bas Oude Munnink et al",
                                                                                                        "value": "Bas Oude Munnink et al"
                                                                                                      },
                                                                                                      "clade_membership": {
                                                                                                        "value": "20A"
                                                                                                      },
                                                                                                      "country": {
                                                                                                        "value": "Europe"
                                                                                                      },
                                                                                                      "div": 7,
                                                                                                      "division": {
                                                                                                        "value": "Europe"
                                                                                                      },
                                                                                                      "division_exposure": {
                                                                                                        "value": "Europe"
                                                                                                      },
                                                                                                      "gisaid_epi_isl": {
                                                                                                        "value": "EPI_ISL_461336"
                                                                                                      },
                                                                                                      "host": {
                                                                                                        "value": "Human"
                                                                                                      },
                                                                                                      "custom_location": {
                                                                                                        "confidence": {
                                                                                                          "Europe": 1.0
                                                                                                        },
                                                                                                        "entropy": -1.000088900581841e-12,
                                                                                                        "value": "Europe"
                                                                                                      },
                                                                                                      "num_date": {
                                                                                                        "confidence": [
                                                                                                          2020.3674863387978,
                                                                                                          2020.3674863387978
                                                                                                        ],
                                                                                                        "value": 2020.3674863387978
                                                                                                      },
                                                                                                      "originating_lab": {
                                                                                                        "value": "Dutch COVID-19 response team"
                                                                                                      },
                                                                                                      "pangolin_lineage": {
                                                                                                        "value": "B.1.220"
                                                                                                      },
                                                                                                      "recency": {
                                                                                                        "value": "Older"
                                                                                                      },
                                                                                                      "region": {
                                                                                                        "value": "Europe"
                                                                                                      },
                                                                                                      "region_exposure": {
                                                                                                        "value": "Europe"
                                                                                                      },
                                                                                                      "subclade_membership": {
                                                                                                        "value": "20A"
                                                                                                      },
                                                                                                      "submitting_lab": {
                                                                                                        "value": "Erasmus Medical Center"
                                                                                                      },
                                                                                                      "url": "https://www.gisaid.org"
                                                                                                    }
                                                                                                  },
                                                                                                  {
                                                                                                    "branch_attrs": {
                                                                                                      "mutations": {}
                                                                                                    },
                                                                                                    "name": "Ghana/1659_S14/2020",
                                                                                                    "node_attrs": {

                                                                                                      "author": {
                                                                                                        "author": "Joyce M. Ngoi et al",
                                                                                                        "value": "Joyce M. Ngoi et al"
                                                                                                      },
                                                                                                      "clade_membership": {
                                                                                                        "value": "20A"
                                                                                                      },
                                                                                                      "country": {
                                                                                                        "value": "Africa"
                                                                                                      },
                                                                                                      "div": 6,
                                                                                                      "division": {
                                                                                                        "value": "Africa"
                                                                                                      },
                                                                                                      "division_exposure": {
                                                                                                        "value": "Africa"
                                                                                                      },
                                                                                                      "gisaid_epi_isl": {
                                                                                                        "value": "EPI_ISL_422405"
                                                                                                      },
                                                                                                      "host": {
                                                                                                        "value": "Human"
                                                                                                      },
                                                                                                      "custom_location": {
                                                                                                        "confidence": {
                                                                                                          "Africa": 1.0
                                                                                                        },
                                                                                                        "entropy": -1.000088900581841e-12,
                                                                                                        "value": "Africa"
                                                                                                      },
                                                                                                      "num_date": {
                                                                                                        "confidence": [
                                                                                                          2020.23087431694,
                                                                                                          2020.23087431694
                                                                                                        ],
                                                                                                        "value": 2020.23087431694
                                                                                                      },
                                                                                                      "originating_lab": {
                                                                                                        "value": "NMIMR, Department of Virology"
                                                                                                      },
                                                                                                      "pangolin_lineage": {
                                                                                                        "value": "B.1.220"
                                                                                                      },
                                                                                                      "recency": {
                                                                                                        "value": "Older"
                                                                                                      },
                                                                                                      "region": {
                                                                                                        "value": "Africa"
                                                                                                      },
                                                                                                      "region_exposure": {
                                                                                                        "value": "Africa"
                                                                                                      },

                                                                                                      "subclade_membership": {
                                                                                                        "value": "20A"
                                                                                                      },
                                                                                                      "submitting_lab": {
                                                                                                        "value": "WACCBIP, University of Ghana"
                                                                                                      },
                                                                                                      "url": "https://www.gisaid.org"
                                                                                                    }
                                                                                                  }
                                                                                                ],
                                                                                                "name": "NODE_0000905",
                                                                                                "node_attrs": {
                                                                                                  "clade_membership": {
                                                                                                    "value": "20A"
                                                                                                  },
                                                                                                  "div": 6,
                                                                                                  "custom_location": {
                                                                                                    "confidence": {
                                                                                                      "Africa": 0.579324375845548,
                                                                                                      "Asia": 0.008940506273736099,
                                                                                                      "Europe": 0.3544200951516021,
                                                                                                      "South America": 0.056265285362665236
                                                                                                    },
                                                                                                    "entropy": 0.8958487957000035,
                                                                                                    "value": "Africa"
                                                                                                  },
                                                                                                  "num_date": {
                                                                                                    "confidence": [
                                                                                                      2020.2107671052215,
                                                                                                      2020.23087431694
                                                                                                    ],
                                                                                                    "value": 2020.2286667961089
                                                                                                  },
                                                                                                  "subclade_membership": {
                                                                                                    "value": "20A"
                                                                                                  }
                                                                                                }
                                                                                              }
                                                                                            ],
                                                                                            "name": "NODE_0001152",
                                                                                            "node_attrs": {
                                                                                              "clade_membership": {
                                                                                                "value": "20A"
                                                                                              },
                                                                                              "div": 6,
                                                                                              "custom_location": {
                                                                                                "confidence": {
                                                                                                  "Africa": 0.5446159883857112,
                                                                                                  "Asia": 0.009097160298801277,
                                                                                                  "Europe": 0.26998237704604267,
                                                                                                  "South America": 0.1749180477830578
                                                                                                },
                                                                                                "entropy": 1.042261119390171,
                                                                                                "value": "Africa"
                                                                                              },
                                                                                              "num_date": {
                                                                                                "confidence": [
                                                                                                  2020.1885557319135,
                                                                                                  2020.2214524609856
                                                                                                ],
                                                                                                "value": 2020.2084381740538
                                                                                              },
                                                                                              "subclade_membership": {
                                                                                                "value": "20A"
                                                                                              }
                                                                                            }
                                                                                          },
                                                                                          {
                                                                                            "branch_attrs": {
                                                                                              "mutations": {
                                                                                                "nuc": [
                                                                                                  "C28253T"
                                                                                                ]
                                                                                              }
                                                                                            },
                                                                                            "children": [
                                                                                              {
                                                                                                "branch_attrs": {
                                                                                                  "labels": {
                                                                                                    "aa": "ORF1a: P1220S, V2795A; S: L54F"
                                                                                                  },
                                                                                                  "mutations": {
                                                                                                    "ORF1a": [
                                                                                                      "P1220S",
                                                                                                      "V2795A"
                                                                                                    ],
                                                                                                    "S": [
                                                                                                      "L54F"
                                                                                                    ],
                                                                                                    "nuc": [
                                                                                                      "C829T",
                                                                                                      "C1426T",
                                                                                                      "C3923T",
                                                                                                      "T8649C",
                                                                                                      "G21724T"
                                                                                                    ]
                                                                                                  }
                                                                                                },
                                                                                                "name": "Brazil/BA-11/2020",
                                                                                                "node_attrs": {

                                                                                                  "author": {
                                                                                                    "author": "Stephane Tosta et al",
                                                                                                    "value": "Stephane Tosta et al"
                                                                                                  },
                                                                                                  "clade_membership": {
                                                                                                    "value": "20A"
                                                                                                  },
                                                                                                  "country": {
                                                                                                    "value": "Brazil"
                                                                                                  },
                                                                                                  "div": 11,
                                                                                                  "division": {
                                                                                                    "value": "Bahia"
                                                                                                  },
                                                                                                  "division_exposure": {
                                                                                                    "value": "Bahia"
                                                                                                  },
                                                                                                  "gisaid_epi_isl": {
                                                                                                    "value": "EPI_ISL_978496"
                                                                                                  },
                                                                                                  "host": {
                                                                                                    "value": "Human"
                                                                                                  },
                                                                                                  "custom_location": {
                                                                                                    "confidence": {
                                                                                                      "Brazil": 0.9999999999999999
                                                                                                    },
                                                                                                    "entropy": -9.99866855976916e-13,
                                                                                                    "value": "Brazil"
                                                                                                  },
                                                                                                  "num_date": {
                                                                                                    "confidence": [
                                                                                                      2020.49043715847,
                                                                                                      2020.49043715847
                                                                                                    ],
                                                                                                    "value": 2020.49043715847
                                                                                                  },
                                                                                                  "originating_lab": {
                                                                                                    "value": "Central Public Health Laboratory - LACEN -Bahia, Salvador, Brazil"
                                                                                                  },
                                                                                                  "pangolin_lineage": {
                                                                                                    "value": "B.1"
                                                                                                  },
                                                                                                  "recency": {
                                                                                                    "value": "One month ago"
                                                                                                  },
                                                                                                  "region": {
                                                                                                    "value": "South America"
                                                                                                  },
                                                                                                  "region_exposure": {
                                                                                                    "value": "South America"
                                                                                                  },

                                                                                                  "subclade_membership": {
                                                                                                    "value": "20A"
                                                                                                  },
                                                                                                  "submitting_lab": {
                                                                                                    "value": "Central Public Health Laboratory - LACEN -Bahia, Salvador, Brazil"
                                                                                                  },
                                                                                                  "url": "https://www.gisaid.org"
                                                                                                }
                                                                                              },
                                                                                              {
                                                                                                "branch_attrs": {
                                                                                                  "labels": {
                                                                                                    "aa": "ORF1b: P909L; S: E281V"
                                                                                                  },
                                                                                                  "mutations": {
                                                                                                    "ORF1b": [
                                                                                                      "P909L"
                                                                                                    ],
                                                                                                    "S": [
                                                                                                      "E281V"
                                                                                                    ],
                                                                                                    "nuc": [
                                                                                                      "C16193T",
                                                                                                      "C18060T",
                                                                                                      "A22404T",
                                                                                                      "C22450T"
                                                                                                    ]
                                                                                                  }
                                                                                                },
                                                                                                "children": [
                                                                                                  {
                                                                                                    "branch_attrs": {
                                                                                                      "labels": {
                                                                                                        "aa": "N: A134V; ORF3a: S171L"
                                                                                                      },
                                                                                                      "mutations": {
                                                                                                        "N": [
                                                                                                          "A134V"
                                                                                                        ],
                                                                                                        "ORF3a": [
                                                                                                          "S171L"
                                                                                                        ],
                                                                                                        "nuc": [
                                                                                                          "C6031T",
                                                                                                          "C25904T",
                                                                                                          "C28674T"
                                                                                                        ]
                                                                                                      }
                                                                                                    },
                                                                                                    "name": "Suriname/SR-70/2020",
                                                                                                    "node_attrs": {
                                                                                                      "author": {
                                                                                                        "author": "Bas Oude Munnink et al",
                                                                                                        "value": "Bas Oude Munnink et al"
                                                                                                      },
                                                                                                      "clade_membership": {
                                                                                                        "value": "20A"
                                                                                                      },
                                                                                                      "country": {
                                                                                                        "value": "Suriname"
                                                                                                      },
                                                                                                      "div": 13,
                                                                                                      "division": {
                                                                                                        "value": "Suriname"
                                                                                                      },
                                                                                                      "division_exposure": {
                                                                                                        "value": "Suriname"
                                                                                                      },
                                                                                                      "gisaid_epi_isl": {
                                                                                                        "value": "EPI_ISL_517662"
                                                                                                      },
                                                                                                      "host": {
                                                                                                        "value": "Human"
                                                                                                      },
                                                                                                      "custom_location": {
                                                                                                        "confidence": {
                                                                                                          "South America": 1.0
                                                                                                        },
                                                                                                        "entropy": -1.000088900581841e-12,
                                                                                                        "value": "South America"
                                                                                                      },
                                                                                                      "num_date": {
                                                                                                        "confidence": [
                                                                                                          2020.5997267759562,
                                                                                                          2020.5997267759562
                                                                                                        ],
                                                                                                        "value": 2020.5997267759562
                                                                                                      },
                                                                                                      "originating_lab": {
                                                                                                        "value": "Academic Hospital Paramaribo"
                                                                                                      },
                                                                                                      "pangolin_lineage": {
                                                                                                        "value": "B.1.219"
                                                                                                      },
                                                                                                      "recency": {
                                                                                                        "value": "Older"
                                                                                                      },
                                                                                                      "region": {
                                                                                                        "value": "South America"
                                                                                                      },
                                                                                                      "region_exposure": {
                                                                                                        "value": "South America"
                                                                                                      },
                                                                                                      "subclade_membership": {
                                                                                                        "value": "20A"
                                                                                                      },
                                                                                                      "submitting_lab": {
                                                                                                        "value": "Erasmus Medical Center"
                                                                                                      },
                                                                                                      "url": "https://www.gisaid.org"
                                                                                                    }
                                                                                                  },
                                                                                                  {
                                                                                                    "branch_attrs": {
                                                                                                      "labels": {
                                                                                                        "aa": "ORF1a: Q526H"
                                                                                                      },
                                                                                                      "mutations": {
                                                                                                        "ORF1a": [
                                                                                                          "Q526H"
                                                                                                        ],
                                                                                                        "nuc": [
                                                                                                          "G1843T"
                                                                                                        ]
                                                                                                      }
                                                                                                    },
                                                                                                    "children": [
                                                                                                      {
                                                                                                        "branch_attrs": {
                                                                                                          "labels": {
                                                                                                            "aa": "N: P13L; ORF9b: P10S; S: E1111Q"
                                                                                                          },
                                                                                                          "mutations": {
                                                                                                            "N": [
                                                                                                              "P13L"
                                                                                                            ],
                                                                                                            "ORF9b": [
                                                                                                              "P10S"
                                                                                                            ],
                                                                                                            "S": [
                                                                                                              "E1111Q"
                                                                                                            ],
                                                                                                            "nuc": [
                                                                                                              "G24893C",
                                                                                                              "C28311T",
                                                                                                              "A29756-",
                                                                                                              "G29757-",
                                                                                                              "T29758-",
                                                                                                              "G29759-",
                                                                                                              "T29760-",
                                                                                                              "A29761-",
                                                                                                              "C29762-"
                                                                                                            ]
                                                                                                          }
                                                                                                        },
                                                                                                        "name": "Suriname/SR-05/2020",
                                                                                                        "node_attrs": {
                                                                                                          "author": {
                                                                                                            "author": "Bas Oude Munnink et al",
                                                                                                            "value": "Bas Oude Munnink et al"
                                                                                                          },
                                                                                                          "clade_membership": {
                                                                                                            "value": "20A"
                                                                                                          },
                                                                                                          "country": {
                                                                                                            "value": "Suriname"
                                                                                                          },
                                                                                                          "div": 13,
                                                                                                          "division": {
                                                                                                            "value": "Suriname"
                                                                                                          },
                                                                                                          "division_exposure": {
                                                                                                            "value": "Suriname"
                                                                                                          },
                                                                                                          "gisaid_epi_isl": {
                                                                                                            "value": "EPI_ISL_517616"
                                                                                                          },
                                                                                                          "host": {
                                                                                                            "value": "Human"
                                                                                                          },
                                                                                                          "custom_location": {
                                                                                                            "confidence": {
                                                                                                              "South America": 1.0
                                                                                                            },
                                                                                                            "entropy": -1.000088900581841e-12,
                                                                                                            "value": "South America"
                                                                                                          },
                                                                                                          "num_date": {
                                                                                                            "confidence": [
                                                                                                              2020.3483606557377,
                                                                                                              2020.3483606557377
                                                                                                            ],
                                                                                                            "value": 2020.3483606557377
                                                                                                          },
                                                                                                          "originating_lab": {
                                                                                                            "value": "Academic Hospital Paramaribo"
                                                                                                          },
                                                                                                          "pangolin_lineage": {
                                                                                                            "value": "B.1.219"
                                                                                                          },
                                                                                                          "recency": {
                                                                                                            "value": "Older"
                                                                                                          },
                                                                                                          "region": {
                                                                                                            "value": "South America"
                                                                                                          },
                                                                                                          "region_exposure": {
                                                                                                            "value": "South America"
                                                                                                          },
                                                                                                          "subclade_membership": {
                                                                                                            "value": "20A"
                                                                                                          },
                                                                                                          "submitting_lab": {
                                                                                                            "value": "Erasmus Medical Center"
                                                                                                          },
                                                                                                          "url": "https://www.gisaid.org"
                                                                                                        }
                                                                                                      },
                                                                                                      {
                                                                                                        "branch_attrs": {
                                                                                                          "labels": {
                                                                                                            "aa": "N: Q160K"
                                                                                                          },
                                                                                                          "mutations": {
                                                                                                            "N": [
                                                                                                              "Q160K"
                                                                                                            ],
                                                                                                            "nuc": [
                                                                                                              "C28751A"
                                                                                                            ]
                                                                                                          }
                                                                                                        },
                                                                                                        "children": [
                                                                                                          {
                                                                                                            "branch_attrs": {
                                                                                                              "mutations": {
                                                                                                                "nuc": [
                                                                                                                  "C4021T",
                                                                                                                  "C14802T"
                                                                                                                ]
                                                                                                              }
                                                                                                            },
                                                                                                            "name": "Suriname/SR-69/2020",
                                                                                                            "node_attrs": {
                                                                                                              "author": {
                                                                                                                "author": "Bas Oude Munnink et al",
                                                                                                                "value": "Bas Oude Munnink et al"
                                                                                                              },
                                                                                                              "clade_membership": {
                                                                                                                "value": "20A"
                                                                                                              },
                                                                                                              "country": {
                                                                                                                "value": "Suriname"
                                                                                                              },
                                                                                                              "div": 14,
                                                                                                              "division": {
                                                                                                                "value": "Suriname"
                                                                                                              },
                                                                                                              "division_exposure": {
                                                                                                                "value": "Suriname"
                                                                                                              },
                                                                                                              "gisaid_epi_isl": {
                                                                                                                "value": "EPI_ISL_517661"
                                                                                                              },
                                                                                                              "host": {
                                                                                                                "value": "Human"
                                                                                                              },
                                                                                                              "custom_location": {
                                                                                                                "confidence": {
                                                                                                                  "South America": 1.0
                                                                                                                },
                                                                                                                "entropy": -1.000088900581841e-12,
                                                                                                                "value": "South America"
                                                                                                              },
                                                                                                              "num_date": {
                                                                                                                "confidence": [
                                                                                                                  2020.5997267759562,
                                                                                                                  2020.5997267759562
                                                                                                                ],
                                                                                                                "value": 2020.5997267759562
                                                                                                              },
                                                                                                              "originating_lab": {
                                                                                                                "value": "Academic Hospital Paramaribo"
                                                                                                              },
                                                                                                              "pangolin_lineage": {
                                                                                                                "value": "B.1.219"
                                                                                                              },
                                                                                                              "recency": {
                                                                                                                "value": "Older"
                                                                                                              },
                                                                                                              "region": {
                                                                                                                "value": "South America"
                                                                                                              },
                                                                                                              "region_exposure": {
                                                                                                                "value": "South America"
                                                                                                              },
                                                                                                              "subclade_membership": {
                                                                                                                "value": "20A"
                                                                                                              },
                                                                                                              "submitting_lab": {
                                                                                                                "value": "Erasmus Medical Center"
                                                                                                              },
                                                                                                              "url": "https://www.gisaid.org"
                                                                                                            }
                                                                                                          },
                                                                                                          {
                                                                                                            "branch_attrs": {
                                                                                                              "labels": {
                                                                                                                "aa": "ORF1a: T4207I"
                                                                                                              },
                                                                                                              "mutations": {
                                                                                                                "ORF1a": [
                                                                                                                  "T4207I"
                                                                                                                ],
                                                                                                                "nuc": [
                                                                                                                  "C12885T"
                                                                                                                ]
                                                                                                              }
                                                                                                            },
                                                                                                            "name": "Suriname/SR-67/2020",
                                                                                                            "node_attrs": {
                                                                                                              "author": {
```
