## Supplementary Data 2 for "Emergence of the novel SARS-CoV-2 lineage P.4.1 and massive spread of P.2 in South Brazil": ncov_CVL_RS_South_America_14Abr2021.json (part 12 of 64)

```
                                                                                                                "author": "Bas Oude Munnink et al",
                                                                                                                "value": "Bas Oude Munnink et al"
                                                                                                              },
                                                                                                              "clade_membership": {
                                                                                                                "value": "20A"
                                                                                                              },
                                                                                                              "country": {
                                                                                                                "value": "Suriname"
                                                                                                              },
                                                                                                              "div": 13,
                                                                                                              "division": {
                                                                                                                "value": "Suriname"
                                                                                                              },
                                                                                                              "division_exposure": {
                                                                                                                "value": "Suriname"
                                                                                                              },
                                                                                                              "gisaid_epi_isl": {
                                                                                                                "value": "EPI_ISL_518816"
                                                                                                              },
                                                                                                              "host": {
                                                                                                                "value": "Human"
                                                                                                              },
                                                                                                              "custom_location": {
                                                                                                                "confidence": {
                                                                                                                  "South America": 1.0
                                                                                                                },
                                                                                                                "entropy": -1.000088900581841e-12,
                                                                                                                "value": "South America"
                                                                                                              },
                                                                                                              "num_date": {
                                                                                                                "confidence": [
                                                                                                                  2020.545081967213,
                                                                                                                  2020.545081967213
                                                                                                                ],
                                                                                                                "value": 2020.545081967213
                                                                                                              },
                                                                                                              "originating_lab": {
                                                                                                                "value": "Academic Hospital Paramaribo"
                                                                                                              },
                                                                                                              "pangolin_lineage": {
                                                                                                                "value": "B.1.219"
                                                                                                              },
                                                                                                              "recency": {
                                                                                                                "value": "Older"
                                                                                                              },
                                                                                                              "region": {
                                                                                                                "value": "South America"
                                                                                                              },
                                                                                                              "region_exposure": {
                                                                                                                "value": "South America"
                                                                                                              },
                                                                                                              "subclade_membership": {
                                                                                                                "value": "20A"
                                                                                                              },
                                                                                                              "submitting_lab": {
                                                                                                                "value": "Erasmus Medical Center"
                                                                                                              },
                                                                                                              "url": "https://www.gisaid.org"
                                                                                                            }
                                                                                                          }
                                                                                                        ],
                                                                                                        "name": "NODE_0001188",
                                                                                                        "node_attrs": {
                                                                                                          "clade_membership": {
                                                                                                            "value": "20A"
                                                                                                          },
                                                                                                          "div": 12,
                                                                                                          "custom_location": {
                                                                                                            "confidence": {
                                                                                                              "Europe": 0.0013052724097227025,
                                                                                                              "South America": 0.9980480081950678
                                                                                                            },
                                                                                                            "entropy": 0.016229950994728577,
                                                                                                            "value": "South America"
                                                                                                          },
                                                                                                          "num_date": {
                                                                                                            "confidence": [
                                                                                                              2020.4046185444734,
                                                                                                              2020.5395160164949
                                                                                                            ],
                                                                                                            "value": 2020.476410969808
                                                                                                          },
                                                                                                          "subclade_membership": {
                                                                                                            "value": "20A"
                                                                                                          }
                                                                                                        }
                                                                                                      }
                                                                                                    ],
                                                                                                    "name": "NODE_0001187",
                                                                                                    "node_attrs": {
                                                                                                      "clade_membership": {
                                                                                                        "value": "20A"
                                                                                                      },
                                                                                                      "div": 11,
                                                                                                      "custom_location": {
                                                                                                        "confidence": {
                                                                                                          "Europe": 0.002477741367772815,
                                                                                                          "South America": 0.995971513082788
                                                                                                        },
                                                                                                        "entropy": 0.030855269277445745,
                                                                                                        "value": "South America"
                                                                                                      },
                                                                                                      "num_date": {
                                                                                                        "confidence": [
                                                                                                          2020.2969967050587,
                                                                                                          2020.3444109485151
                                                                                                        ],
                                                                                                        "value": 2020.3280856943322
                                                                                                      },
                                                                                                      "subclade_membership": {
                                                                                                        "value": "20A"
                                                                                                      }
                                                                                                    }
                                                                                                  }
                                                                                                ],
                                                                                                "name": "NODE_0001186",
                                                                                                "node_attrs": {
                                                                                                  "clade_membership": {
                                                                                                    "value": "20A"
                                                                                                  },
                                                                                                  "div": 10,
                                                                                                  "custom_location": {
                                                                                                    "confidence": {
                                                                                                      "Africa": 0.004277157289177892,
                                                                                                      "Brazil": 0.008960493446549837,
                                                                                                      "Europe": 0.013083043059339227,
                                                                                                      "South America": 0.9718330188490966
                                                                                                    },
                                                                                                    "entropy": 0.16273836583100937,
                                                                                                    "value": "South America"
                                                                                                  },
                                                                                                  "num_date": {
                                                                                                    "confidence": [
                                                                                                      2020.2649077153646,
                                                                                                      2020.3350549565678
                                                                                                    ],
                                                                                                    "value": 2020.305908142063
                                                                                                  },
                                                                                                  "subclade_membership": {
                                                                                                    "value": "20A"
                                                                                                  }
                                                                                                }
                                                                                              }
                                                                                            ],
                                                                                            "name": "NODE_0001185",
                                                                                            "node_attrs": {
                                                                                              "clade_membership": {
                                                                                                "value": "20A"
                                                                                              },
                                                                                              "div": 6,
                                                                                              "custom_location": {
                                                                                                "confidence": {
                                                                                                  "Africa": 0.0813991952709172,
                                                                                                  "Brazil": 0.1454546878703272,
                                                                                                  "Europe": 0.11059748772312392,
                                                                                                  "South America": 0.6518335302215507
                                                                                                },
                                                                                                "entropy": 1.062616159285128,
                                                                                                "value": "South America"
                                                                                              },
                                                                                              "num_date": {
                                                                                                "confidence": [
                                                                                                  2020.1873049291135,
                                                                                                  2020.2533651017736
                                                                                                ],
                                                                                                "value": 2020.220391928453
                                                                                              },
                                                                                              "subclade_membership": {
                                                                                                "value": "20A"
                                                                                              }
                                                                                            }
                                                                                          },
                                                                                          {
                                                                                            "branch_attrs": {
                                                                                              "mutations": {
                                                                                                "nuc": [
                                                                                                  "C16428T"
                                                                                                ]
                                                                                              }
                                                                                            },
                                                                                            "children": [
                                                                                              {
                                                                                                "branch_attrs": {
                                                                                                  "labels": {
                                                                                                    "aa": "ORF1b: E1728D"
                                                                                                  },
                                                                                                  "mutations": {
                                                                                                    "ORF1b": [
                                                                                                      "E1728D"
                                                                                                    ],
                                                                                                    "nuc": [
                                                                                                      "G18651T"
                                                                                                    ]
                                                                                                  }
                                                                                                },
                                                                                                "name": "Brazil/PB-IEC161853/2020",
                                                                                                "node_attrs": {

                                                                                                  "author": {
                                                                                                    "author": "Santos et al",
                                                                                                    "value": "Santos et al A"
                                                                                                  },
                                                                                                  "clade_membership": {
                                                                                                    "value": "20A"
                                                                                                  },
                                                                                                  "country": {
                                                                                                    "value": "Brazil"
                                                                                                  },
                                                                                                  "div": 7,
                                                                                                  "division": {
                                                                                                    "value": "Paraiba"
                                                                                                  },
                                                                                                  "division_exposure": {
                                                                                                    "value": "Paraiba"
                                                                                                  },
                                                                                                  "gisaid_epi_isl": {
                                                                                                    "value": "EPI_ISL_524801"
                                                                                                  },
                                                                                                  "host": {
                                                                                                    "value": "Human"
                                                                                                  },
                                                                                                  "custom_location": {
                                                                                                    "confidence": {
                                                                                                      "Brazil": 1.0
                                                                                                    },
                                                                                                    "entropy": -1.000088900581841e-12,
                                                                                                    "value": "Brazil"
                                                                                                  },
                                                                                                  "num_date": {
                                                                                                    "confidence": [
                                                                                                      2020.214480874317,
                                                                                                      2020.214480874317
                                                                                                    ],
                                                                                                    "value": 2020.214480874317
                                                                                                  },
                                                                                                  "originating_lab": {
                                                                                                    "value": "\ufeffEvandro Chagas Institute"
                                                                                                  },
                                                                                                  "pangolin_lineage": {
                                                                                                    "value": "B.1.212"
                                                                                                  },
                                                                                                  "recency": {
                                                                                                    "value": "Older"
                                                                                                  },
                                                                                                  "region": {
                                                                                                    "value": "South America"
                                                                                                  },
                                                                                                  "region_exposure": {
                                                                                                    "value": "South America"
                                                                                                  },

                                                                                                  "subclade_membership": {
                                                                                                    "value": "20A"
                                                                                                  },
                                                                                                  "submitting_lab": {
                                                                                                    "value": "\ufeffEvandro Chagas Institute"
                                                                                                  },
                                                                                                  "url": "https://www.gisaid.org"
                                                                                                }
                                                                                              },
                                                                                              {
                                                                                                "branch_attrs": {
                                                                                                  "labels": {
                                                                                                    "aa": "ORF1a: G603S"
                                                                                                  },
                                                                                                  "mutations": {
                                                                                                    "ORF1a": [
                                                                                                      "G603S"
                                                                                                    ],
                                                                                                    "nuc": [
                                                                                                      "G2072A"
                                                                                                    ]
                                                                                                  }
                                                                                                },
                                                                                                "name": "Brazil/AC-IEC162536/2020",
                                                                                                "node_attrs": {

                                                                                                  "author": {
                                                                                                    "author": "Santos et al",
                                                                                                    "value": "Santos et al A"
                                                                                                  },
                                                                                                  "clade_membership": {
                                                                                                    "value": "20A"
                                                                                                  },
                                                                                                  "country": {
                                                                                                    "value": "Brazil"
                                                                                                  },
                                                                                                  "div": 7,
                                                                                                  "division": {
                                                                                                    "value": "Acre"
                                                                                                  },
                                                                                                  "division_exposure": {
                                                                                                    "value": "Acre"
                                                                                                  },
                                                                                                  "gisaid_epi_isl": {
                                                                                                    "value": "EPI_ISL_848600"
                                                                                                  },
                                                                                                  "host": {
                                                                                                    "value": "Human"
                                                                                                  },
                                                                                                  "custom_location": {
                                                                                                    "confidence": {
                                                                                                      "Brazil": 1.0
                                                                                                    },
                                                                                                    "entropy": -1.000088900581841e-12,
                                                                                                    "value": "Brazil"
                                                                                                  },
                                                                                                  "num_date": {
                                                                                                    "confidence": [
                                                                                                      2020.2117486338798,
                                                                                                      2020.2117486338798
                                                                                                    ],
                                                                                                    "value": 2020.2117486338798
                                                                                                  },
                                                                                                  "originating_lab": {
                                                                                                    "value": "\ufeffEvandro Chagas Institute"
                                                                                                  },
                                                                                                  "pangolin_lineage": {
                                                                                                    "value": "B.1.212"
                                                                                                  },
                                                                                                  "recency": {
                                                                                                    "value": "Older"
                                                                                                  },
                                                                                                  "region": {
                                                                                                    "value": "South America"
                                                                                                  },
                                                                                                  "region_exposure": {
                                                                                                    "value": "South America"
                                                                                                  },

                                                                                                  "subclade_membership": {
                                                                                                    "value": "20A"
                                                                                                  },
                                                                                                  "submitting_lab": {
                                                                                                    "value": "\ufeffEvandro Chagas Institute"
                                                                                                  },
                                                                                                  "url": "https://www.gisaid.org"
                                                                                                }
                                                                                              },
                                                                                              {
                                                                                                "branch_attrs": {
                                                                                                  "labels": {
                                                                                                    "aa": "N: S37P"
                                                                                                  },
                                                                                                  "mutations": {
                                                                                                    "N": [
                                                                                                      "S37P"
                                                                                                    ],
                                                                                                    "nuc": [
                                                                                                      "T28382C"
                                                                                                    ]
                                                                                                  }
                                                                                                },
                                                                                                "name": "Brazil/PA-IEC173002/2020",
                                                                                                "node_attrs": {

                                                                                                  "author": {
                                                                                                    "author": "Santos et al",
                                                                                                    "value": "Santos et al A"
                                                                                                  },
                                                                                                  "clade_membership": {
                                                                                                    "value": "20A"
                                                                                                  },
                                                                                                  "country": {
                                                                                                    "value": "Brazil"
                                                                                                  },
                                                                                                  "div": 7,
                                                                                                  "division": {
                                                                                                    "value": "Para"
                                                                                                  },
                                                                                                  "division_exposure": {
                                                                                                    "value": "Para"
                                                                                                  },
                                                                                                  "gisaid_epi_isl": {
                                                                                                    "value": "EPI_ISL_848597"
                                                                                                  },
                                                                                                  "host": {
                                                                                                    "value": "Human"
                                                                                                  },
                                                                                                  "custom_location": {
                                                                                                    "confidence": {
                                                                                                      "Brazil": 1.0
                                                                                                    },
                                                                                                    "entropy": -1.000088900581841e-12,
                                                                                                    "value": "Brazil"
                                                                                                  },
                                                                                                  "num_date": {
                                                                                                    "confidence": [
                                                                                                      2020.2254098360656,
                                                                                                      2020.2254098360656
                                                                                                    ],
                                                                                                    "value": 2020.2254098360656
                                                                                                  },
                                                                                                  "originating_lab": {
                                                                                                    "value": "\ufeffEvandro Chagas Institute"
                                                                                                  },
                                                                                                  "pangolin_lineage": {
                                                                                                    "value": "B.1.212"
                                                                                                  },
                                                                                                  "recency": {
                                                                                                    "value": "Older"
                                                                                                  },
                                                                                                  "region": {
                                                                                                    "value": "South America"
                                                                                                  },
                                                                                                  "region_exposure": {
                                                                                                    "value": "South America"
                                                                                                  },

                                                                                                  "subclade_membership": {
                                                                                                    "value": "20A"
                                                                                                  },
                                                                                                  "submitting_lab": {
                                                                                                    "value": "\ufeffEvandro Chagas Institute"
                                                                                                  },
                                                                                                  "url": "https://www.gisaid.org"
                                                                                                }
                                                                                              },
                                                                                              {
                                                                                                "branch_attrs": {
                                                                                                  "mutations": {
                                                                                                    "nuc": [
                                                                                                      "C9430T",
                                                                                                      "A26927G"
                                                                                                    ]
                                                                                                  }
                                                                                                },
                                                                                                "name": "Brazil/CE-0206/2020",
                                                                                                "node_attrs": {

                                                                                                  "author": {
                                                                                                    "author": "Alexandra Gerber et al",
                                                                                                    "paper_url": "https://dx.doi.org/10.1126/science.abd2161",
                                                                                                    "title": "Evolution and epidemic spread of SARS-CoV-2 in Brazil",
                                                                                                    "value": "Alexandra Gerber et al"
                                                                                                  },
                                                                                                  "clade_membership": {
                                                                                                    "value": "20A"
                                                                                                  },
                                                                                                  "country": {
                                                                                                    "value": "Brazil"
                                                                                                  },
                                                                                                  "div": 8,
                                                                                                  "division": {
                                                                                                    "value": "Cear\u00e1"
                                                                                                  },
                                                                                                  "division_exposure": {
                                                                                                    "value": "Cear\u00e1"
                                                                                                  },
                                                                                                  "gisaid_epi_isl": {
                                                                                                    "value": "EPI_ISL_470573"
                                                                                                  },
                                                                                                  "host": {
                                                                                                    "value": "Human"
                                                                                                  },
                                                                                                  "custom_location": {
                                                                                                    "confidence": {
                                                                                                      "Brazil": 1.0
                                                                                                    },
                                                                                                    "entropy": -1.000088900581841e-12,
                                                                                                    "value": "Brazil"
                                                                                                  },
                                                                                                  "num_date": {
                                                                                                    "confidence": [
                                                                                                      2020.2527322404371,
                                                                                                      2020.2527322404371
                                                                                                    ],
                                                                                                    "value": 2020.2527322404371
                                                                                                  },
                                                                                                  "originating_lab": {
                                                                                                    "value": "Hermes Pardini"
                                                                                                  },
                                                                                                  "pangolin_lineage": {
                                                                                                    "value": "B.1.212"
                                                                                                  },
                                                                                                  "recency": {
                                                                                                    "value": "Older"
                                                                                                  },
                                                                                                  "region": {
                                                                                                    "value": "South America"
                                                                                                  },
                                                                                                  "region_exposure": {
                                                                                                    "value": "South America"
                                                                                                  },

                                                                                                  "subclade_membership": {
                                                                                                    "value": "20A"
                                                                                                  },
                                                                                                  "submitting_lab": {
                                                                                                    "value": "Bioinformatics Laboratory / LNCC"
                                                                                                  },
                                                                                                  "url": "https://www.gisaid.org"
                                                                                                }
                                                                                              },
                                                                                              {
                                                                                                "branch_attrs": {
                                                                                                  "mutations": {}
                                                                                                },
                                                                                                "children": [
                                                                                                  {
                                                                                                    "branch_attrs": {
                                                                                                      "mutations": {}
                                                                                                    },
                                                                                                    "children": [
                                                                                                      {
                                                                                                        "branch_attrs": {
                                                                                                          "labels": {
                                                                                                            "aa": "ORF1a: A239V"
                                                                                                          },
                                                                                                          "mutations": {
                                                                                                            "ORF1a": [
                                                                                                              "A239V"
                                                                                                            ],
                                                                                                            "nuc": [
                                                                                                              "C981T",
                                                                                                              "A15027T"
                                                                                                            ]
                                                                                                          }
                                                                                                        },
                                                                                                        "name": "Brazil/SE-6606/2020",
                                                                                                        "node_attrs": {

                                                                                                          "author": {
                                                                                                            "author": "Paola Resende et al",
                                                                                                            "value": "Paola Resende et al B"
                                                                                                          },
                                                                                                          "clade_membership": {
                                                                                                            "value": "20A"
                                                                                                          },
                                                                                                          "country": {
                                                                                                            "value": "Brazil"
                                                                                                          },
                                                                                                          "div": 8,
                                                                                                          "division": {
                                                                                                            "value": "Piaui"
                                                                                                          },
                                                                                                          "division_exposure": {
                                                                                                            "value": "Piaui"
                                                                                                          },
                                                                                                          "gisaid_epi_isl": {
                                                                                                            "value": "EPI_ISL_541394"
                                                                                                          },
                                                                                                          "host": {
                                                                                                            "value": "Human"
                                                                                                          },
                                                                                                          "custom_location": {
                                                                                                            "confidence": {
                                                                                                              "Brazil": 1.0
                                                                                                            },
                                                                                                            "entropy": -1.000088900581841e-12,
                                                                                                            "value": "Brazil"
                                                                                                          },
                                                                                                          "location": {
                                                                                                            "value": "Parnaiba"
                                                                                                          },
                                                                                                          "num_date": {
                                                                                                            "confidence": [
                                                                                                              2020.301912568306,
                                                                                                              2020.301912568306
                                                                                                            ],
                                                                                                            "value": 2020.301912568306
                                                                                                          },
                                                                                                          "originating_lab": {
                                                                                                            "value": "LACEN/SE"
                                                                                                          },
                                                                                                          "pangolin_lineage": {
                                                                                                            "value": "B.1.212"
                                                                                                          },
                                                                                                          "recency": {
                                                                                                            "value": "Older"
                                                                                                          },
                                                                                                          "region": {
                                                                                                            "value": "South America"
                                                                                                          },
                                                                                                          "region_exposure": {
                                                                                                            "value": "South America"
                                                                                                          },

                                                                                                          "subclade_membership": {
                                                                                                            "value": "20A"
                                                                                                          },
                                                                                                          "submitting_lab": {
                                                                                                            "value": "Laboratory of Respiratory Viruses and Measles, Oswaldo Cruz Institute, FIOCRUZ"
                                                                                                          },
                                                                                                          "url": "https://www.gisaid.org"
                                                                                                        }
                                                                                                      },
                                                                                                      {
                                                                                                        "branch_attrs": {
                                                                                                          "labels": {
                                                                                                            "aa": "ORF1a: K2928N"
                                                                                                          },
                                                                                                          "mutations": {
                                                                                                            "ORF1a": [
                                                                                                              "K2928N"
                                                                                                            ],
                                                                                                            "nuc": [
                                                                                                              "G9049T",
                                                                                                              "G19962T"
                                                                                                            ]
                                                                                                          }
                                                                                                        },
                                                                                                        "children": [
                                                                                                          {
                                                                                                            "branch_attrs": {
                                                                                                              "labels": {
                                                                                                                "aa": "ORF1a: Y3649C; S: G75D"
                                                                                                              },
                                                                                                              "mutations": {
                                                                                                                "ORF1a": [
                                                                                                                  "Y3649C"
                                                                                                                ],
                                                                                                                "S": [
                                                                                                                  "G75D"
                                                                                                                ],
                                                                                                                "nuc": [
                                                                                                                  "C1684T",
                                                                                                                  "A11211G",
                                                                                                                  "T15324C",
                                                                                                                  "G21786A"
                                                                                                                ]
                                                                                                              }
                                                                                                            },
                                                                                                            "name": "Brazil/0825CVL/2020",
                                                                                                            "node_attrs": {

                                                                                                              "author": {
                                                                                                                "author": "Sant'Anna et al.",
                                                                                                                "value": "Sant'Anna et al."
                                                                                                              },
                                                                                                              "clade_membership": {
                                                                                                                "value": "20A"
                                                                                                              },
                                                                                                              "country": {
                                                                                                                "value": "Brazil"
                                                                                                              },
                                                                                                              "div": 12,
                                                                                                              "division": {
                                                                                                                "value": "Rio Grande do Sul"
                                                                                                              },
                                                                                                              "division_exposure": {
                                                                                                                "value": "Rio Grande do Sul"
                                                                                                              },
                                                                                                              "host": {
                                                                                                                "value": "human"
                                                                                                              },
                                                                                                              "custom_location": {
                                                                                                                "confidence": {
                                                                                                                  "Rio Grande do Sul": 1.0
                                                                                                                },
                                                                                                                "entropy": -1.000088900581841e-12,
                                                                                                                "value": "Rio Grande do Sul"
                                                                                                              },
                                                                                                              "location": {
                                                                                                                "value": "Igrejinha"
                                                                                                              },
                                                                                                              "num_date": {
                                                                                                                "confidence": [
                                                                                                                  2020.3975409836066,
                                                                                                                  2020.3975409836066
                                                                                                                ],
                                                                                                                "value": 2020.3975409836066
                                                                                                              },
                                                                                                              "originating_lab": {
                                                                                                                "value": "Hospital S\u00e3o Francisco de Assis"
                                                                                                              },
                                                                                                              "pangolin_lineage": {
                                                                                                                "value": "B.1"
                                                                                                              },
                                                                                                              "recency": {
                                                                                                                "value": "1-2 days ago"
                                                                                                              },
                                                                                                              "regiao": {
                                                                                                                "value": "taquara"
                                                                                                              },
                                                                                                              "region": {
                                                                                                                "value": "South America"
                                                                                                              },
                                                                                                              "region_exposure": {
                                                                                                                "value": "South America"
                                                                                                              },

                                                                                                              "subclade_membership": {
                                                                                                                "value": "20A"
                                                                                                              },
                                                                                                              "submitting_lab": {
                                                                                                                "value": "epiclin"
                                                                                                              }
                                                                                                            }
                                                                                                          },
                                                                                                          {
                                                                                                            "branch_attrs": {
                                                                                                              "labels": {
                                                                                                                "aa": "E: V24A"
                                                                                                              },
                                                                                                              "mutations": {
                                                                                                                "E": [
                                                                                                                  "V24A"
                                                                                                                ],
                                                                                                                "nuc": [
                                                                                                                  "T26315C"
                                                                                                                ]
                                                                                                              }
                                                                                                            },
                                                                                                            "name": "Brazil/1413CVL/2020",
                                                                                                            "node_attrs": {

                                                                                                              "author": {
                                                                                                                "author": "Sant'Anna et al.",
                                                                                                                "value": "Sant'Anna et al."
                                                                                                              },
                                                                                                              "clade_membership": {
                                                                                                                "value": "20A"
                                                                                                              },
                                                                                                              "country": {
                                                                                                                "value": "Brazil"
                                                                                                              },
                                                                                                              "div": 9,
                                                                                                              "division": {
                                                                                                                "value": "Rio Grande do Sul"
                                                                                                              },
                                                                                                              "division_exposure": {
                                                                                                                "value": "Rio Grande do Sul"
                                                                                                              },
                                                                                                              "host": {
                                                                                                                "value": "human"
                                                                                                              },
                                                                                                              "custom_location": {
                                                                                                                "confidence": {
                                                                                                                  "Rio Grande do Sul": 1.0
                                                                                                                },
                                                                                                                "entropy": -1.000088900581841e-12,
                                                                                                                "value": "Rio Grande do Sul"
                                                                                                              },
                                                                                                              "location": {
                                                                                                                "value": "Sapiranga"
                                                                                                              },
                                                                                                              "num_date": {
                                                                                                                "confidence": [
                                                                                                                  2020.4357923497269,
                                                                                                                  2020.4357923497269
                                                                                                                ],
                                                                                                                "value": 2020.4357923497269
                                                                                                              },
                                                                                                              "originating_lab": {
                                                                                                                "value": "Hospital Sapiranga"
                                                                                                              },
                                                                                                              "pangolin_lineage": {
                                                                                                                "value": "B.1.212"
                                                                                                              },
                                                                                                              "recency": {
                                                                                                                "value": "1-2 days ago"
                                                                                                              },
                                                                                                              "regiao": {
                                                                                                                "value": "novo_hamburgo"
                                                                                                              },
                                                                                                              "region": {
                                                                                                                "value": "South America"
                                                                                                              },
                                                                                                              "region_exposure": {
                                                                                                                "value": "South America"
                                                                                                              },

                                                                                                              "subclade_membership": {
                                                                                                                "value": "20A"
                                                                                                              },
                                                                                                              "submitting_lab": {
                                                                                                                "value": "epiclin"
                                                                                                              }
                                                                                                            }
                                                                                                          }
                                                                                                        ],
                                                                                                        "name": "NODE_0001202",
                                                                                                        "node_attrs": {
                                                                                                          "clade_membership": {
                                                                                                            "value": "20A"
                                                                                                          },
                                                                                                          "div": 8,
                                                                                                          "custom_location": {
                                                                                                            "confidence": {
                                                                                                              "Brazil": 0.07258036532855297,
                                                                                                              "Rio Grande do Sul": 0.9273775229404736
                                                                                                            },
                                                                                                            "entropy": 0.2607516339765971,
                                                                                                            "value": "Rio Grande do Sul"
                                                                                                          },
                                                                                                          "num_date": {
                                                                                                            "confidence": [
                                                                                                              2020.2507746462827,
                                                                                                              2020.3643289521638
                                                                                                            ],
                                                                                                            "value": 2020.316201756848
                                                                                                          },
                                                                                                          "subclade_membership": {
                                                                                                            "value": "20A"
                                                                                                          }
                                                                                                        }
                                                                                                      }
                                                                                                    ],
                                                                                                    "name": "NODE_0000912",
                                                                                                    "node_attrs": {
                                                                                                      "clade_membership": {
                                                                                                        "value": "20A"
                                                                                                      },
                                                                                                      "div": 6,
                                                                                                      "custom_location": {
                                                                                                        "confidence": {
                                                                                                          "Brazil": 0.9109526404312408,
                                                                                                          "Rio Grande do Sul": 0.0886809329236259
                                                                                                        },
                                                                                                        "entropy": 0.30284944997722585,
                                                                                                        "value": "Brazil"
                                                                                                      },
                                                                                                      "num_date": {
                                                                                                        "confidence": [
                                                                                                          2020.1958522880918,
                                                                                                          2020.255577660052
                                                                                                        ],
                                                                                                        "value": 2020.2250933307744
                                                                                                      },
                                                                                                      "subclade_membership": {
                                                                                                        "value": "20A"
                                                                                                      }
                                                                                                    }
                                                                                                  },
                                                                                                  {
                                                                                                    "branch_attrs": {
                                                                                                      "mutations": {}
                                                                                                    },
                                                                                                    "children": [
                                                                                                      {
                                                                                                        "branch_attrs": {
                                                                                                          "labels": {
                                                                                                            "aa": "ORF1a: T1637I"
                                                                                                          },
                                                                                                          "mutations": {
                                                                                                            "ORF1a": [
                                                                                                              "T1637I"
                                                                                                            ],
                                                                                                            "nuc": [
                                                                                                              "C5175T"
                                                                                                            ]
                                                                                                          }
                                                                                                        },
                                                                                                        "name": "Argentina/PAIS-D0044/2020",
                                                                                                        "node_attrs": {

                                                                                                          "author": {
                                                                                                            "author": "Ceballos et al",
                                                                                                            "value": "Ceballos et al"
                                                                                                          },
                                                                                                          "clade_membership": {
                                                                                                            "value": "20A"
                                                                                                          },
                                                                                                          "country": {
                                                                                                            "value": "Argentina"
                                                                                                          },
                                                                                                          "div": 7,
                                                                                                          "division": {
                                                                                                            "value": "Neuquen"
                                                                                                          },
                                                                                                          "division_exposure": {
                                                                                                            "value": "Neuquen"
                                                                                                          },
                                                                                                          "gisaid_epi_isl": {
                                                                                                            "value": "EPI_ISL_792486"
                                                                                                          },
                                                                                                          "host": {
                                                                                                            "value": "Human"
                                                                                                          },
                                                                                                          "custom_location": {
                                                                                                            "confidence": {
                                                                                                              "South America": 1.0
                                                                                                            },
                                                                                                            "entropy": -1.000088900581841e-12,
                                                                                                            "value": "South America"
                                                                                                          },
                                                                                                          "location": {
                                                                                                            "value": "Villa la Angostura"
                                                                                                          },
                                                                                                          "num_date": {
                                                                                                            "confidence": [
                                                                                                              2020.25,
                                                                                                              2020.25
                                                                                                            ],
                                                                                                            "value": 2020.25
                                                                                                          },
                                                                                                          "originating_lab": {
                                                                                                            "value": "Laboratorio Central Mg. Luis Alfredo Pianciola"
                                                                                                          },
                                                                                                          "pangolin_lineage": {
                                                                                                            "value": "B.1.212"
                                                                                                          },
                                                                                                          "recency": {
                                                                                                            "value": "Older"
                                                                                                          },
                                                                                                          "region": {
                                                                                                            "value": "South America"
                                                                                                          },
                                                                                                          "region_exposure": {
                                                                                                            "value": "South America"
                                                                                                          },

                                                                                                          "subclade_membership": {
                                                                                                            "value": "20A"
                                                                                                          },
                                                                                                          "submitting_lab": {
                                                                                                            "value": "Hospital Regional Ushuaia - Centro Austral De Investigaciones Cient\u00edficas - Universidad Nacional De Tierra Del Fuego on behalf of 'Proyecto Argentino Interinstitucional de genomica de SARS-CoV-2' (PAIS Consortium)"
                                                                                                          },
                                                                                                          "url": "https://www.gisaid.org"
                                                                                                        }
                                                                                                      },
                                                                                                      {
                                                                                                        "branch_attrs": {
                                                                                                          "mutations": {}
                                                                                                        },
                                                                                                        "children": [
                                                                                                          {
                                                                                                            "branch_attrs": {
                                                                                                              "labels": {
                                                                                                                "aa": "ORF1a: T1401I"
                                                                                                              },
                                                                                                              "mutations": {
                                                                                                                "ORF1a": [
                                                                                                                  "T1401I"
                                                                                                                ],
                                                                                                                "nuc": [
                                                                                                                  "C4467T"
                                                                                                                ]
                                                                                                              }
                                                                                                            },
                                                                                                            "name": "Brazil/CE-L19-CD408/2020",
                                                                                                            "node_attrs": {
                                                                                                              "author": {
                                                                                                                "author": "Samples: Nelson Gaburo Jr et al",
                                                                                                                "paper_url": "https://dx.doi.org/10.1126/science.abd2161",
                                                                                                                "title": "Evolution and epidemic spread of SARS-CoV-2 in Brazil",
                                                                                                                "value": "Samples: Nelson Gaburo Jr et al"
                                                                                                              },
                                                                                                              "clade_membership": {
                                                                                                                "value": "20A"
                                                                                                              },
                                                                                                              "country": {
                                                                                                                "value": "Brazil"
                                                                                                              },
                                                                                                              "div": 7,
                                                                                                              "division": {
                                                                                                                "value": "Cear\u00e1"
                                                                                                              },
                                                                                                              "division_exposure": {
                                                                                                                "value": "Cear\u00e1"
                                                                                                              },
                                                                                                              "gisaid_epi_isl": {
                                                                                                                "value": "EPI_ISL_476331"
                                                                                                              },
                                                                                                              "host": {
                                                                                                                "value": "Human"
                                                                                                              },
                                                                                                              "custom_location": {
                                                                                                                "confidence": {
                                                                                                                  "Brazil": 1.0
                                                                                                                },
                                                                                                                "entropy": -1.000088900581841e-12,
                                                                                                                "value": "Brazil"
                                                                                                              },
                                                                                                              "num_date": {
                                                                                                                "confidence": [
                                                                                                                  2020.2527322404371,
                                                                                                                  2020.2527322404371
                                                                                                                ],
                                                                                                                "value": 2020.2527322404371
                                                                                                              },
                                                                                                              "originating_lab": {
                                                                                                                "value": "DB Diagn\u00f3sticos do Brasil"
                                                                                                              },
                                                                                                              "pangolin_lineage": {
                                                                                                                "value": "B.1.212"
                                                                                                              },
                                                                                                              "recency": {
                                                                                                                "value": "Older"
                                                                                                              },
                                                                                                              "region": {
                                                                                                                "value": "South America"
                                                                                                              },
                                                                                                              "region_exposure": {
                                                                                                                "value": "South America"
                                                                                                              },
                                                                                                              "subclade_membership": {
                                                                                                                "value": "20A"
                                                                                                              },
                                                                                                              "submitting_lab": {
                                                                                                                "value": "Instituto de Medicina Tropical da Univesidade de S\u00e3o Paulo"
                                                                                                              },
                                                                                                              "url": "https://www.gisaid.org"
                                                                                                            }
                                                                                                          },
                                                                                                          {
                                                                                                            "branch_attrs": {
                                                                                                              "mutations": {}
                                                                                                            },
                                                                                                            "name": "Brazil/AC-IEC162526/2020",
                                                                                                            "node_attrs": {

                                                                                                              "author": {
                                                                                                                "author": "Santos et al",
                                                                                                                "value": "Santos et al A"
                                                                                                              },
                                                                                                              "clade_membership": {
                                                                                                                "value": "20A"
                                                                                                              },
                                                                                                              "country": {
                                                                                                                "value": "Brazil"
                                                                                                              },
                                                                                                              "div": 6,
                                                                                                              "division": {
                                                                                                                "value": "Acre"
                                                                                                              },
                                                                                                              "division_exposure": {
                                                                                                                "value": "Acre"
                                                                                                              },
                                                                                                              "gisaid_epi_isl": {
                                                                                                                "value": "EPI_ISL_848599"
                                                                                                              },
                                                                                                              "host": {
                                                                                                                "value": "Human"
                                                                                                              },
                                                                                                              "custom_location": {
                                                                                                                "confidence": {
                                                                                                                  "Brazil": 1.0
                                                                                                                },
                                                                                                                "entropy": -1.000088900581841e-12,
                                                                                                                "value": "Brazil"
                                                                                                              },
                                                                                                              "num_date": {
                                                                                                                "confidence": [
                                                                                                                  2020.2117486338798,
                                                                                                                  2020.2117486338798
                                                                                                                ],
                                                                                                                "value": 2020.2117486338798
                                                                                                              },
                                                                                                              "originating_lab": {
                                                                                                                "value": "\ufeffEvandro Chagas Institute"
                                                                                                              },
                                                                                                              "pangolin_lineage": {
                                                                                                                "value": "B.1.212"
                                                                                                              },
                                                                                                              "recency": {
                                                                                                                "value": "Older"
                                                                                                              },
                                                                                                              "region": {
                                                                                                                "value": "South America"
                                                                                                              },
                                                                                                              "region_exposure": {
                                                                                                                "value": "South America"
                                                                                                              },

                                                                                                              "subclade_membership": {
                                                                                                                "value": "20A"
                                                                                                              },
                                                                                                              "submitting_lab": {
                                                                                                                "value": "\ufeffEvandro Chagas Institute"
                                                                                                              },
                                                                                                              "url": "https://www.gisaid.org"
                                                                                                            }
                                                                                                          }
                                                                                                        ],
                                                                                                        "name": "NODE_0000916",
                                                                                                        "node_attrs": {
                                                                                                          "clade_membership": {
                                                                                                            "value": "20A"
                                                                                                          },
                                                                                                          "div": 6,
                                                                                                          "custom_location": {
                                                                                                            "confidence": {
                                                                                                              "Brazil": 0.9969862412150494,
                                                                                                              "Rio Grande do Sul": 0.0010923019295863887,
                                                                                                              "South America": 0.0018451624328851997
                                                                                                            },
                                                                                                            "entropy": 0.02284183543552331,
                                                                                                            "value": "Brazil"
                                                                                                          },
                                                                                                          "num_date": {
                                                                                                            "confidence": [
                                                                                                              2020.2050655049707,
                                                                                                              2020.2117486338798
                                                                                                            ],
                                                                                                            "value": 2020.2116562401372
                                                                                                          },
                                                                                                          "subclade_membership": {
                                                                                                            "value": "20A"
                                                                                                          }
                                                                                                        }
                                                                                                      }
                                                                                                    ],
                                                                                                    "name": "NODE_0000914",
                                                                                                    "node_attrs": {
                                                                                                      "clade_membership": {
                                                                                                        "value": "20A"
                                                                                                      },
                                                                                                      "div": 6,
                                                                                                      "custom_location": {
                                                                                                        "confidence": {
                                                                                                          "Brazil": 0.9518787476484679,
                                                                                                          "Rio Grande do Sul": 0.0033483603594900925,
                                                                                                          "South America": 0.043638570970398374
                                                                                                        },
                                                                                                        "entropy": 0.2111063171534602,
                                                                                                        "value": "Brazil"
                                                                                                      },
                                                                                                      "num_date": {
                                                                                                        "confidence": [
                                                                                                          2020.197222244396,
                                                                                                          2020.2098630949858
                                                                                                        ],
                                                                                                        "value": 2020.2078714877161
                                                                                                      },
                                                                                                      "subclade_membership": {
                                                                                                        "value": "20A"
                                                                                                      }
                                                                                                    }
                                                                                                  }
                                                                                                ],
                                                                                                "name": "NODE_0000911",
                                                                                                "node_attrs": {
                                                                                                  "clade_membership": {
                                                                                                    "value": "20A"
                                                                                                  },
                                                                                                  "div": 6,
                                                                                                  "custom_location": {
                                                                                                    "confidence": {
                                                                                                      "Brazil": 0.9875809678029718,
                                                                                                      "Rio Grande do Sul": 0.010220853510962824,
                                                                                                      "South America": 0.002108904528025954
                                                                                                    },
                                                                                                    "entropy": 0.07306913507932665,
                                                                                                    "value": "Brazil"
                                                                                                  },
                                                                                                  "num_date": {
                                                                                                    "confidence": [
                                                                                                      2020.1895084028447,
                                                                                                      2020.2090067581769
                                                                                                    ],
                                                                                                    "value": 2020.2000242647484
                                                                                                  },
                                                                                                  "subclade_membership": {
                                                                                                    "value": "20A"
                                                                                                  }
                                                                                                }
                                                                                              }
                                                                                            ],
                                                                                            "name": "NODE_0001194",
                                                                                            "node_attrs": {
                                                                                              "clade_membership": {
                                                                                                "value": "20A"
                                                                                              },
                                                                                              "div": 6,
                                                                                              "custom_location": {
                                                                                                "confidence": {
                                                                                                  "Brazil": 0.9999930765260251
                                                                                                },
                                                                                                "entropy": 9.422250617014981e-05,
                                                                                                "value": "Brazil"
                                                                                              },
                                                                                              "num_date": {
                                                                                                "confidence": [
                                                                                                  2020.1770491350846,
                                                                                                  2020.2083056317372
                                                                                                ],
                                                                                                "value": 2020.191151371546
                                                                                              },
                                                                                              "subclade_membership": {
                                                                                                "value": "20A"
                                                                                              }
                                                                                            }
                                                                                          },
                                                                                          {
                                                                                            "branch_attrs": {
                                                                                              "mutations": {}
                                                                                            },
                                                                                            "children": [
                                                                                              {
                                                                                                "branch_attrs": {
                                                                                                  "mutations": {
                                                                                                    "nuc": [
                                                                                                      "C679T"
                                                                                                    ]
                                                                                                  }
                                                                                                },
                                                                                                "name": "Belgium/ULG-9617/2020",
                                                                                                "node_attrs": {

                                                                                                  "author": {
                                                                                                    "author": "Keith Durkin et al",
                                                                                                    "paper_url": "https://dx.doi.org/10.1101/2020.05.05.078758",
                                                                                                    "title": "A phylodynamic workflow to rapidly gain insights into the dispersal history and dynamics of SARS-CoV-2 lineages",
                                                                                                    "value": "Keith Durkin et al B"
                                                                                                  },
                                                                                                  "clade_membership": {
                                                                                                    "value": "20A"
                                                                                                  },
                                                                                                  "country": {
                                                                                                    "value": "Europe"
                                                                                                  },
                                                                                                  "div": 6,
                                                                                                  "division": {
                                                                                                    "value": "Europe"
                                                                                                  },
                                                                                                  "division_exposure": {
                                                                                                    "value": "Europe"
                                                                                                  },
                                                                                                  "gisaid_epi_isl": {
                                                                                                    "value": "EPI_ISL_418647"
                                                                                                  },
                                                                                                  "host": {
                                                                                                    "value": "Human"
                                                                                                  },
                                                                                                  "custom_location": {
                                                                                                    "confidence": {
                                                                                                      "Europe": 1.0
                                                                                                    },
                                                                                                    "entropy": -1.000088900581841e-12,
                                                                                                    "value": "Europe"
                                                                                                  },
                                                                                                  "num_date": {
                                                                                                    "confidence": [
                                                                                                      2020.2226775956285,
                                                                                                      2020.2226775956285
                                                                                                    ],
                                                                                                    "value": 2020.2226775956285
                                                                                                  },
                                                                                                  "originating_lab": {
                                                                                                    "value": "Department of Clinical Microbiology"
                                                                                                  },
                                                                                                  "pangolin_lineage": {
                                                                                                    "value": "B.1"
                                                                                                  },
                                                                                                  "recency": {
                                                                                                    "value": "Older"
                                                                                                  },
                                                                                                  "region": {
                                                                                                    "value": "Europe"
                                                                                                  },
                                                                                                  "region_exposure": {
                                                                                                    "value": "Europe"
                                                                                                  },

                                                                                                  "subclade_membership": {
                                                                                                    "value": "20A"
                                                                                                  },
                                                                                                  "submitting_lab": {
                                                                                                    "value": "GIGA Medical Genomics"
                                                                                                  },
                                                                                                  "url": "https://www.gisaid.org"
                                                                                                }
                                                                                              },
                                                                                              {
                                                                                                "branch_attrs": {
                                                                                                  "mutations": {}
                                                                                                },
                                                                                                "children": [
                                                                                                  {
                                                                                                    "branch_attrs": {
                                                                                                      "mutations": {}
                                                                                                    },
                                                                                                    "children": [
                                                                                                      {
                                                                                                        "branch_attrs": {
                                                                                                          "mutations": {}
                                                                                                        },
                                                                                                        "name": "Switzerland/BL-UHB-42188802/2020",
                                                                                                        "node_attrs": {
                                                                                                          "author": {
                                                                                                            "author": "Madlen Stange et al",
                                                                                                            "value": "Madlen Stange et al"
                                                                                                          },
                                                                                                          "clade_membership": {
                                                                                                            "value": "20A"
                                                                                                          },
                                                                                                          "country": {
                                                                                                            "value": "Europe"
                                                                                                          },
                                                                                                          "div": 5,
                                                                                                          "division": {
                                                                                                            "value": "Europe"
                                                                                                          },
                                                                                                          "division_exposure": {
                                                                                                            "value": "Europe"
                                                                                                          },
                                                                                                          "gisaid_epi_isl": {
                                                                                                            "value": "EPI_ISL_528038"
                                                                                                          },
                                                                                                          "host": {
                                                                                                            "value": "Human"
                                                                                                          },
                                                                                                          "custom_location": {
                                                                                                            "confidence": {
                                                                                                              "Europe": 1.0
                                                                                                            },
                                                                                                            "entropy": -1.000088900581841e-12,
                                                                                                            "value": "Europe"
                                                                                                          },
                                                                                                          "num_date": {
                                                                                                            "confidence": [
                                                                                                              2020.1953551912568,
                                                                                                              2020.1953551912568
                                                                                                            ],
                                                                                                            "value": 2020.1953551912568
                                                                                                          },
                                                                                                          "originating_lab": {
                                                                                                            "value": "University Hospital Basel, Clinical Virology"
                                                                                                          },
                                                                                                          "pangolin_lineage": {
                                                                                                            "value": "B.1"
                                                                                                          },
                                                                                                          "recency": {
                                                                                                            "value": "Older"
                                                                                                          },
                                                                                                          "region": {
                                                                                                            "value": "Europe"
                                                                                                          },
                                                                                                          "region_exposure": {
                                                                                                            "value": "Europe"
                                                                                                          },

                                                                                                          "subclade_membership": {
                                                                                                            "value": "20A"
                                                                                                          },
                                                                                                          "submitting_lab": {
                                                                                                            "value": "University Hospital Basel, Clinical Bacteriology"
                                                                                                          },
                                                                                                          "url": "https://www.gisaid.org"
                                                                                                        }
                                                                                                      },
                                                                                                      {
                                                                                                        "branch_attrs": {
                                                                                                          "mutations": {}
                                                                                                        },
                                                                                                        "children": [
                                                                                                          {
                                                                                                            "branch_attrs": {
                                                                                                              "mutations": {
                                                                                                                "nuc": [
                                                                                                                  "C3817T",
                                                                                                                  "C26873T"
                                                                                                                ]
                                                                                                              }
                                                                                                            },
                                                                                                            "name": "Senegal/5770/2020",
                                                                                                            "node_attrs": {

                                                                                                              "author": {
                                                                                                                "author": "Ndongo Dia et al",
                                                                                                                "value": "Ndongo Dia et al"
                                                                                                              },
                                                                                                              "clade_membership": {
                                                                                                                "value": "20A"
                                                                                                              },
                                                                                                              "country": {
                                                                                                                "value": "Africa"
                                                                                                              },
                                                                                                              "div": 7,
                                                                                                              "division": {
                                                                                                                "value": "Africa"
                                                                                                              },
                                                                                                              "division_exposure": {
                                                                                                                "value": "Africa"
                                                                                                              },
                                                                                                              "gisaid_epi_isl": {
                                                                                                                "value": "EPI_ISL_481238"
                                                                                                              },
                                                                                                              "host": {
                                                                                                                "value": "Human"
                                                                                                              },
                                                                                                              "custom_location": {
                                                                                                                "confidence": {
                                                                                                                  "Africa": 1.0
                                                                                                                },
                                                                                                                "entropy": -1.000088900581841e-12,
                                                                                                                "value": "Africa"
                                                                                                              },
                                                                                                              "num_date": {
                                                                                                                "confidence": [
                                                                                                                  2020.2937158469945,
                                                                                                                  2020.2937158469945
                                                                                                                ],
                                                                                                                "value": 2020.2937158469945
                                                                                                              },
                                                                                                              "originating_lab": {
                                                                                                                "value": "Institut Pasteur Dakar"
                                                                                                              },
                                                                                                              "pangolin_lineage": {
                                                                                                                "value": "B.1"
                                                                                                              },
                                                                                                              "recency": {
                                                                                                                "value": "Older"
                                                                                                              },
                                                                                                              "region": {
                                                                                                                "value": "Africa"
                                                                                                              },
                                                                                                              "region_exposure": {
                                                                                                                "value": "Africa"
                                                                                                              },

                                                                                                              "subclade_membership": {
                                                                                                                "value": "20A"
                                                                                                              },
                                                                                                              "submitting_lab": {
                                                                                                                "value": "Institut Pasteur de Dakar"
                                                                                                              },
                                                                                                              "url": "https://www.gisaid.org"
                                                                                                            }
                                                                                                          },
                                                                                                          {
                                                                                                            "branch_attrs": {
                                                                                                              "labels": {
                                                                                                                "aa": "N: G215V; ORF1a: A3523V"
                                                                                                              },
                                                                                                              "mutations": {
                                                                                                                "N": [
                                                                                                                  "G215V"
                                                                                                                ],
                                                                                                                "ORF1a": [
                                                                                                                  "A3523V"
                                                                                                                ],
                                                                                                                "nuc": [
                                                                                                                  "C10833T",
                                                                                                                  "G28747T",
                                                                                                                  "G28917T",
                                                                                                                  "G29543T"
                                                                                                                ]
                                                                                                              }
                                                                                                            },
                                                                                                            "children": [
                                                                                                              {
                                                                                                                "branch_attrs": {
                                                                                                                  "labels": {
                                                                                                                    "aa": "ORF1a: D448G; S: T299I"
                                                                                                                  },
                                                                                                                  "mutations": {
                                                                                                                    "ORF1a": [
                                                                                                                      "D448G"
                                                                                                                    ],
                                                                                                                    "S": [
                                                                                                                      "T299I"
                                                                                                                    ],
                                                                                                                    "nuc": [
                                                                                                                      "A1608G",
                                                                                                                      "C18654A",
                                                                                                                      "C22458T"
                                                                                                                    ]
                                                                                                                  }
                                                                                                                },
                                                                                                                "name": "Netherlands/ZH-EMC-443/2020",
                                                                                                                "node_attrs": {
                                                                                                                  "author": {
                                                                                                                    "author": "Bas Oude Munnink et al",
                                                                                                                    "value": "Bas Oude Munnink et al"
                                                                                                                  },
                                                                                                                  "clade_membership": {
                                                                                                                    "value": "20A"
                                                                                                                  },
                                                                                                                  "country": {
                                                                                                                    "value": "Europe"
                                                                                                                  },
                                                                                                                  "div": 12,
                                                                                                                  "division": {
                                                                                                                    "value": "Europe"
                                                                                                                  },
                                                                                                                  "division_exposure": {
                                                                                                                    "value": "Europe"
                                                                                                                  },
                                                                                                                  "gisaid_epi_isl": {
                                                                                                                    "value": "EPI_ISL_523781"
                                                                                                                  },
                                                                                                                  "host": {
                                                                                                                    "value": "Human"
                                                                                                                  },
                                                                                                                  "custom_location": {
                                                                                                                    "confidence": {
                                                                                                                      "Europe": 1.0
                                                                                                                    },
                                                                                                                    "entropy": -1.000088900581841e-12,
                                                                                                                    "value": "Europe"
                                                                                                                  },
                                                                                                                  "num_date": {
                                                                                                                    "confidence": [
                                                                                                                      2020.613387978142,
                                                                                                                      2020.613387978142
                                                                                                                    ],
                                                                                                                    "value": 2020.613387978142
                                                                                                                  },
                                                                                                                  "originating_lab": {
                                                                                                                    "value": "Dutch COVID-19 response team"
                                                                                                                  },
                                                                                                                  "pangolin_lineage": {
                                                                                                                    "value": "B.1.146"
                                                                                                                  },
                                                                                                                  "recency": {
                                                                                                                    "value": "Older"
                                                                                                                  },
                                                                                                                  "region": {
                                                                                                                    "value": "Europe"
                                                                                                                  },
                                                                                                                  "region_exposure": {
                                                                                                                    "value": "Europe"
                                                                                                                  },
                                                                                                                  "subclade_membership": {
                                                                                                                    "value": "20A"
                                                                                                                  },
                                                                                                                  "submitting_lab": {
                                                                                                                    "value": "Erasmus Medical Center"
                                                                                                                  },
                                                                                                                  "url": "https://www.gisaid.org"
                                                                                                                }
                                                                                                              },
                                                                                                              {
                                                                                                                "branch_attrs": {
                                                                                                                  "labels": {
                                                                                                                    "aa": "N: R14C"
                                                                                                                  },
                                                                                                                  "mutations": {
                                                                                                                    "N": [
                                                                                                                      "R14C"
                                                                                                                    ],
                                                                                                                    "nuc": [
                                                                                                                      "C15600T",
                                                                                                                      "C28313T"
                                                                                                                    ]
                                                                                                                  }
                                                                                                                },
                                                                                                                "name": "Austria/CeMM1077/2020",
                                                                                                                "node_attrs": {
                                                                                                                  "author": {
                                                                                                                    "author": "Alexandra Popa et al",
                                                                                                                    "value": "Alexandra Popa et al"
                                                                                                                  },
                                                                                                                  "clade_membership": {
                                                                                                                    "value": "20A"
                                                                                                                  },
                                                                                                                  "country": {
                                                                                                                    "value": "Europe"
                                                                                                                  },
                                                                                                                  "div": 11,
                                                                                                                  "division": {
                                                                                                                    "value": "Europe"
                                                                                                                  },
                                                                                                                  "division_exposure": {
                                                                                                                    "value": "Europe"
                                                                                                                  },
                                                                                                                  "gisaid_epi_isl": {
                                                                                                                    "value": "EPI_ISL_583883"
                                                                                                                  },
                                                                                                                  "host": {
                                                                                                                    "value": "Human"
                                                                                                                  },
                                                                                                                  "custom_location": {
                                                                                                                    "confidence": {
                                                                                                                      "Europe": 1.0
                                                                                                                    },
                                                                                                                    "entropy": -1.000088900581841e-12,
                                                                                                                    "value": "Europe"
                                                                                                                  },
                                                                                                                  "num_date": {
                                                                                                                    "confidence": [
                                                                                                                      2020.4959016393443,
                                                                                                                      2020.4959016393443
                                                                                                                    ],
                                                                                                                    "value": 2020.4959016393443
                                                                                                                  },
                                                                                                                  "originating_lab": {
                                                                                                                    "value": "Austrian Agency for Health and Food Safety (AGES)"
                                                                                                                  },
                                                                                                                  "pangolin_lineage": {
                                                                                                                    "value": "B.1.146"
                                                                                                                  },
                                                                                                                  "recency": {
                                                                                                                    "value": "Older"
                                                                                                                  },
                                                                                                                  "region": {
                                                                                                                    "value": "Europe"
                                                                                                                  },
                                                                                                                  "region_exposure": {
                                                                                                                    "value": "Europe"
                                                                                                                  },
                                                                                                                  "subclade_membership": {
                                                                                                                    "value": "20A"
                                                                                                                  },
                                                                                                                  "submitting_lab": {
                                                                                                                    "value": "Bergthaler laboratory, CeMM Research Center for Molecular Medicine of the Austrian Academy of Sciences"
                                                                                                                  },
                                                                                                                  "url": "https://www.gisaid.org"
                                                                                                                }
                                                                                                              }
                                                                                                            ],
                                                                                                            "name": "NODE_0001162",
                                                                                                            "node_attrs": {
                                                                                                              "clade_membership": {
                                                                                                                "value": "20A"
                                                                                                              },
                                                                                                              "div": 9,
                                                                                                              "custom_location": {
                                                                                                                "confidence": {
                                                                                                                  "Africa": 0.017537586469252117,
                                                                                                                  "Asia": 0.005360752732841395,
                                                                                                                  "Europe": 0.9726753809058659,
                                                                                                                  "South America": 0.0038775350633039156
                                                                                                                },
                                                                                                                "entropy": 0.1518306713947531,
                                                                                                                "value": "Europe"
                                                                                                              },
                                                                                                              "num_date": {
                                                                                                                "confidence": [
                                                                                                                  2020.362017051323,
                                                                                                                  2020.4837858750964
                                                                                                                ],
                                                                                                                "value": 2020.4377499513307
                                                                                                              },
                                                                                                              "subclade_membership": {
                                                                                                                "value": "20A"
                                                                                                              }
                                                                                                            }
                                                                                                          }
                                                                                                        ],
                                                                                                        "name": "NODE_0000921",
                                                                                                        "node_attrs": {
                                                                                                          "clade_membership": {
                                                                                                            "value": "20A"
                                                                                                          },
                                                                                                          "div": 5,
                                                                                                          "custom_location": {
                                                                                                            "confidence": {
                                                                                                              "Africa": 0.17547706264972907,
                                                                                                              "Asia": 0.0118002451909144,
                                                                                                              "Europe": 0.8018396522661521,
                                                                                                              "South America": 0.009887297220840016
                                                                                                            },
                                                                                                            "entropy": 0.5879163768443065,
                                                                                                            "value": "Europe"
                                                                                                          },
                                                                                                          "num_date": {
                                                                                                            "confidence": [
                                                                                                              2020.187920030652,
                                                                                                              2020.2561769494375
                                                                                                            ],
                                                                                                            "value": 2020.2246090887875
                                                                                                          },
                                                                                                          "subclade_membership": {
                                                                                                            "value": "20A"
                                                                                                          }
                                                                                                        }
                                                                                                      }
                                                                                                    ],
                                                                                                    "name": "NODE_0000918",
                                                                                                    "node_attrs": {
                                                                                                      "clade_membership": {
                                                                                                        "value": "20A"
                                                                                                      },
                                                                                                      "div": 5,
                                                                                                      "custom_location": {
                                                                                                        "confidence": {
                                                                                                          "Africa": 0.08073429083807906,
                                                                                                          "Asia": 0.009202882569450217,
                                                                                                          "Europe": 0.903545048668295,
                                                                                                          "South America": 0.005908201166319285
                                                                                                        },
                                                                                                        "entropy": 0.3731190280857638,
                                                                                                        "value": "Europe"
                                                                                                      },
                                                                                                      "num_date": {
                                                                                                        "confidence": [
                                                                                                          2020.1871340410928,
                                                                                                          2020.1953551912568
                                                                                                        ],
                                                                                                        "value": 2020.1953551912568
                                                                                                      },
                                                                                                      "subclade_membership": {
                                                                                                        "value": "20A"
                                                                                                      }
                                                                                                    }
                                                                                                  },
                                                                                                  {
                                                                                                    "branch_attrs": {
                                                                                                      "mutations": {}
                                                                                                    },
                                                                                                    "children": [
                                                                                                      {
                                                                                                        "branch_attrs": {
                                                                                                          "mutations": {}
                                                                                                        },
                                                                                                        "children": [
                                                                                                          {
                                                                                                            "branch_attrs": {
                                                                                                              "mutations": {}
                                                                                                            },
                                                                                                            "children": [
                                                                                                              {
                                                                                                                "branch_attrs": {
                                                                                                                  "labels": {
                                                                                                                    "aa": "N: P365S; ORF1a: H2125N; ORF1b: V839L; S: I68X, H69-, V70X, *1274X"
                                                                                                                  },
                                                                                                                  "mutations": {
                                                                                                                    "N": [
                                                                                                                      "P365S"
                                                                                                                    ],
                                                                                                                    "ORF1a": [
                                                                                                                      "H2125N"
                                                                                                                    ],
                                                                                                                    "ORF1b": [
                                                                                                                      "V839L"
                                                                                                                    ],
                                                                                                                    "S": [
                                                                                                                      "I68X",
                                                                                                                      "H69-",
                                                                                                                      "V70X",
                                                                                                                      "*1274X"
                                                                                                                    ],
                                                                                                                    "nuc": [
                                                                                                                      "C6638A",
                                                                                                                      "G15982T",
                                                                                                                      "T21765-",
                                                                                                                      "A21766-",
                                                                                                                      "C21767-",
                                                                                                                      "A21768-",
                                                                                                                      "T21769-",
                                                                                                                      "G21770-",
                                                                                                                      "C29366T"
                                                                                                                    ]
                                                                                                                  }
                                                                                                                },
                                                                                                                "children": [
                                                                                                                  {
                                                                                                                    "branch_attrs": {
                                                                                                                      "labels": {
                                                                                                                        "aa": "ORF3a: A110S"
                                                                                                                      },
                                                                                                                      "mutations": {
                                                                                                                        "ORF3a": [
                                                                                                                          "A110S"
                                                                                                                        ],
                                                                                                                        "nuc": [
                                                                                                                          "C7765T",
                                                                                                                          "G25720T"
                                                                                                                        ]
                                                                                                                      }
                                                                                                                    },
                                                                                                                    "name": "CotedIvoire/BKE0201/2020",
                                                                                                                    "node_attrs": {

                                                                                                                      "author": {
                                                                                                                        "author": "Chantal Akoua-Koffi et al",
                                                                                                                        "value": "Chantal Akoua-Koffi et al"
                                                                                                                      },
                                                                                                                      "clade_membership": {
                                                                                                                        "value": "20A"
                                                                                                                      },
                                                                                                                      "country": {
                                                                                                                        "value": "Africa"
                                                                                                                      },
                                                                                                                      "div": 10,
                                                                                                                      "division": {
                                                                                                                        "value": "Africa"
                                                                                                                      },
                                                                                                                      "division_exposure": {
                                                                                                                        "value": "Africa"
                                                                                                                      },
                                                                                                                      "gisaid_epi_isl": {
                                                                                                                        "value": "EPI_ISL_614361"
                                                                                                                      },
                                                                                                                      "host": {
                                                                                                                        "value": "Human"
                                                                                                                      },
                                                                                                                      "custom_location": {
                                                                                                                        "confidence": {
                                                                                                                          "Africa": 1.0
                                                                                                                        },
                                                                                                                        "entropy": -1.000088900581841e-12,
                                                                                                                        "value": "Africa"
                                                                                                                      },
                                                                                                                      "num_date": {
                                                                                                                        "confidence": [
                                                                                                                          2020.457650273224,
                                                                                                                          2020.457650273224
                                                                                                                        ],
                                                                                                                        "value": 2020.457650273224
                                                                                                                      },
                                                                                                                      "originating_lab": {
                                                                                                                        "value": "Molecular diagnostic unit for viral haemorrhagic fevers and emerging viruses, Bouak\u00e9 CHU Laboratory"
                                                                                                                      },
                                                                                                                      "pangolin_lineage": {
                                                                                                                        "value": "B.1.388"
                                                                                                                      },
                                                                                                                      "recency": {
                                                                                                                        "value": "Older"
                                                                                                                      },
                                                                                                                      "region": {
                                                                                                                        "value": "Africa"
                                                                                                                      },
                                                                                                                      "region_exposure": {
                                                                                                                        "value": "Africa"
                                                                                                                      },

                                                                                                                      "subclade_membership": {
                                                                                                                        "value": "20A"
                                                                                                                      },
                                                                                                                      "submitting_lab": {
                                                                                                                        "value": "Project group Epidemology of Highly Pathogenic Microorganisms, Robert Koch-Institute"
                                                                                                                      },
                                                                                                                      "url": "https://www.gisaid.org"
                                                                                                                    }
                                                                                                                  },
                                                                                                                  {
                                                                                                                    "branch_attrs": {
                                                                                                                      "labels": {
                                                                                                                        "aa": "N: Q163R, P383S; ORF3a: W128L"
                                                                                                                      },
                                                                                                                      "mutations": {
                                                                                                                        "N": [
                                                                                                                          "Q163R",
                                                                                                                          "P383S"
                                                                                                                        ],
                                                                                                                        "ORF3a": [
                                                                                                                          "W128L"
                                                                                                                        ],
                                                                                                                        "nuc": [
                                                                                                                          "C313T",
                                                                                                                          "C18888T",
                                                                                                                          "G25775T",
                                                                                                                          "C27294T",
                                                                                                                          "A28761G",
                                                                                                                          "C29420T"
                                                                                                                        ]
                                                                                                                      }
                                                                                                                    },
                                                                                                                    "name": "BurkinaFaso/2-040-1615/2020",
                                                                                                                    "node_attrs": {

                                                                                                                      "author": {
                                                                                                                        "author": "Abdoul-Salam Ouedraogo et al",
                                                                                                                        "value": "Abdoul-Salam Ouedraogo et al"
                                                                                                                      },
                                                                                                                      "clade_membership": {
                                                                                                                        "value": "20A"
                                                                                                                      },
                                                                                                                      "country": {
                                                                                                                        "value": "Africa"
                                                                                                                      },
                                                                                                                      "div": 14,
                                                                                                                      "division": {
                                                                                                                        "value": "Africa"
                                                                                                                      },
                                                                                                                      "division_exposure": {
                                                                                                                        "value": "Africa"
                                                                                                                      },
                                                                                                                      "gisaid_epi_isl": {
                                                                                                                        "value": "EPI_ISL_660490"
                                                                                                                      },
                                                                                                                      "host": {
                                                                                                                        "value": "Human"
                                                                                                                      },
                                                                                                                      "custom_location": {
                                                                                                                        "confidence": {
                                                                                                                          "Africa": 1.0
                                                                                                                        },
                                                                                                                        "entropy": -1.000088900581841e-12,
                                                                                                                        "value": "Africa"
                                                                                                                      },
                                                                                                                      "num_date": {
                                                                                                                        "confidence": [
                                                                                                                          2020.613387978142,
                                                                                                                          2020.613387978142
                                                                                                                        ],
                                                                                                                        "value": 2020.613387978142
                                                                                                                      },
                                                                                                                      "originating_lab": {
                                                                                                                        "value": "Laboratoire de Microbiologie CHU Souro Sanou"
                                                                                                                      },
                                                                                                                      "pangolin_lineage": {
                                                                                                                        "value": "B.1.388"
                                                                                                                      },
                                                                                                                      "recency": {
                                                                                                                        "value": "Older"
                                                                                                                      },
                                                                                                                      "region": {
                                                                                                                        "value": "Africa"
                                                                                                                      },
                                                                                                                      "region_exposure": {
                                                                                                                        "value": "Africa"
                                                                                                                      },

                                                                                                                      "subclade_membership": {
                                                                                                                        "value": "20A"
                                                                                                                      },
                                                                                                                      "submitting_lab": {
                                                                                                                        "value": "Centre Muraz"
                                                                                                                      },
                                                                                                                      "url": "https://www.gisaid.org"
                                                                                                                    }
                                                                                                                  }
                                                                                                                ],
                                                                                                                "name": "NODE_0001155",
                                                                                                                "node_attrs": {
                                                                                                                  "clade_membership": {
                                                                                                                    "value": "20A"
                                                                                                                  },
                                                                                                                  "div": 8,
                                                                                                                  "custom_location": {
                                                                                                                    "confidence": {
                                                                                                                      "Africa": 0.9962142309953811,
                                                                                                                      "Europe": 0.003012746127078562
                                                                                                                    },
                                                                                                                    "entropy": 0.027409635022043924,
                                                                                                                    "value": "Africa"
                                                                                                                  },
                                                                                                                  "num_date": {
                                                                                                                    "confidence": [
                                                                                                                      2020.2832660659867,
                                                                                                                      2020.4371069839094
                                                                                                                    ],
                                                                                                                    "value": 2020.3939443777774
                                                                                                                  },
                                                                                                                  "subclade_membership": {
                                                                                                                    "value": "20A"
                                                                                                                  }
                                                                                                                }
                                                                                                              },
                                                                                                              {
                                                                                                                "branch_attrs": {
                                                                                                                  "labels": {
                                                                                                                    "aa": "N: Q181H, P199L; ORF1a: A540V, Q663K, S3149F, A3209V; S: D215H"
                                                                                                                  },
                                                                                                                  "mutations": {
                                                                                                                    "N": [
                                                                                                                      "Q181H",
                                                                                                                      "P199L"
                                                                                                                    ],
                                                                                                                    "ORF1a": [
                                                                                                                      "A540V",
                                                                                                                      "Q663K",
                                                                                                                      "S3149F",
                                                                                                                      "A3209V"
                                                                                                                    ],
                                                                                                                    "S": [
                                                                                                                      "D215H"
                                                                                                                    ],
                                                                                                                    "nuc": [
                                                                                                                      "C1884T",
                                                                                                                      "C2252A",
                                                                                                                      "C9711T",
                                                                                                                      "C9891T",
                                                                                                                      "G22205C",
                                                                                                                      "G22225T",
                                                                                                                      "G26196C",
                                                                                                                      "C27128T",
                                                                                                                      "A28271-",
                                                                                                                      "A28816C",
                                                                                                                      "C28869T"
                                                                                                                    ]
                                                                                                                  }
                                                                                                                },
                                                                                                                "children": [
                                                                                                                  {
                                                                                                                    "branch_attrs": {
                                                                                                                      "labels": {
                                                                                                                        "aa": "ORF1a: D1554G, K3353R; ORF1b: T2336I; ORF7a: T14I"
                                                                                                                      },
                                                                                                                      "mutations": {
                                                                                                                        "ORF1a": [
                                                                                                                          "D1554G",
                                                                                                                          "K3353R"
                                                                                                                        ],
                                                                                                                        "ORF1b": [
                                                                                                                          "T2336I"
                                                                                                                        ],
                                                                                                                        "ORF7a": [
                                                                                                                          "T14I"
                                                                                                                        ],
                                                                                                                        "nuc": [
                                                                                                                          "A4926G",
                                                                                                                          "A10323G",
                                                                                                                          "C16092T",
                                                                                                                          "C20474T",
                                                                                                                          "C26681T",
                                                                                                                          "C27434T"
                                                                                                                        ]
                                                                                                                      }
                                                                                                                    },
                                                                                                                    "name": "Cameroon/CV428/2020",
                                                                                                                    "node_attrs": {

                                                                                                                      "author": {
                                                                                                                        "author": "Oluniyi P.E. et al et al",
                                                                                                                        "value": "Oluniyi P.E. et al et al"
                                                                                                                      },
                                                                                                                      "clade_membership": {
                                                                                                                        "value": "20A"
                                                                                                                      },
                                                                                                                      "country": {
                                                                                                                        "value": "Africa"
                                                                                                                      },
                                                                                                                      "div": 21,
                                                                                                                      "division": {
                                                                                                                        "value": "Africa"
                                                                                                                      },
                                                                                                                      "division_exposure": {
                                                                                                                        "value": "Africa"
                                                                                                                      },
                                                                                                                      "gisaid_epi_isl": {
                                                                                                                        "value": "EPI_ISL_845564"
                                                                                                                      },
                                                                                                                      "host": {
                                                                                                                        "value": "Human"
                                                                                                                      },
                                                                                                                      "custom_location": {
                                                                                                                        "confidence": {
                                                                                                                          "Africa": 1.0
                                                                                                                        },
                                                                                                                        "entropy": -1.000088900581841e-12,
                                                                                                                        "value": "Africa"
                                                                                                                      },
                                                                                                                      "num_date": {
                                                                                                                        "confidence": [
                                                                                                                          2020.922131147541,
                                                                                                                          2020.922131147541
                                                                                                                        ],
                                                                                                                        "value": 2020.922131147541
                                                                                                                      },
                                                                                                                      "originating_lab": {
                                                                                                                        "value": "National Public Health Laboratory, Cameroon"
                                                                                                                      },
                                                                                                                      "pangolin_lineage": {
                                                                                                                        "value": "B.1.493"
                                                                                                                      },
                                                                                                                      "recency": {
                                                                                                                        "value": "Older"
                                                                                                                      },
                                                                                                                      "region": {
                                                                                                                        "value": "Africa"
                                                                                                                      },
                                                                                                                      "region_exposure": {
                                                                                                                        "value": "Africa"
                                                                                                                      },

                                                                                                                      "subclade_membership": {
                                                                                                                        "value": "20A"
                                                                                                                      },
                                                                                                                      "submitting_lab": {
                                                                                                                        "value": "African Centre of Excellence for Genomics of Infectious Diseases (ACEGID), Redeemer's University"
                                                                                                                      },
                                                                                                                      "url": "https://www.gisaid.org"
                                                                                                                    }
                                                                                                                  },
                                                                                                                  {
                                                                                                                    "branch_attrs": {
                                                                                                                      "mutations": {
                                                                                                                        "nuc": [
                                                                                                                          "A27388G"
                                                                                                                        ]
                                                                                                                      }
                                                                                                                    },
                                                                                                                    "children": [
                                                                                                                      {
                                                                                                                        "branch_attrs": {
                                                                                                                          "labels": {
                                                                                                                            "aa": "ORF1a: H110Y; ORF1b: V818L; S: H49Y"
                                                                                                                          },
                                                                                                                          "mutations": {
                                                                                                                            "ORF1a": [
                                                                                                                              "H110Y"
                                                                                                                            ],
                                                                                                                            "ORF1b": [
                                                                                                                              "V818L"
                                                                                                                            ],
                                                                                                                            "S": [
                                                                                                                              "H49Y"
                                                                                                                            ],
                                                                                                                            "nuc": [
                                                                                                                              "G160T",
                                                                                                                              "G248T",
                                                                                                                              "C593T",
                                                                                                                              "C2485T",
                                                                                                                              "G15919T",
                                                                                                                              "C21707T",
                                                                                                                              "C22264T",
                                                                                                                              "A23632G",
                                                                                                                              "A23800T"
                                                                                                                            ]
                                                                                                                          }
                                                                                                                        },
                                                                                                                        "name": "Cameroon/CV436/2020",
                                                                                                                        "node_attrs": {

                                                                                                                          "author": {
                                                                                                                            "author": "Oluniyi P.E. et al et al",
                                                                                                                            "value": "Oluniyi P.E. et al et al"
                                                                                                                          },
                                                                                                                          "clade_membership": {
                                                                                                                            "value": "20A"
                                                                                                                          },
                                                                                                                          "country": {
                                                                                                                            "value": "Africa"
                                                                                                                          },
                                                                                                                          "div": 25,
                                                                                                                          "division": {
                                                                                                                            "value": "Africa"
                                                                                                                          },
                                                                                                                          "division_exposure": {
                                                                                                                            "value": "Africa"
                                                                                                                          },
                                                                                                                          "gisaid_epi_isl": {
                                                                                                                            "value": "EPI_ISL_845560"
                                                                                                                          },
                                                                                                                          "host": {
                                                                                                                            "value": "Human"
                                                                                                                          },
                                                                                                                          "custom_location": {
                                                                                                                            "confidence": {
                                                                                                                              "Africa": 1.0
                                                                                                                            },
                                                                                                                            "entropy": -1.000088900581841e-12,
                                                                                                                            "value": "Africa"
                                                                                                                          },
                                                                                                                          "num_date": {
                                                                                                                            "confidence": [
                                                                                                                              2020.8838797814208,
                                                                                                                              2020.8838797814208
                                                                                                                            ],
                                                                                                                            "value": 2020.8838797814208
                                                                                                                          },
                                                                                                                          "originating_lab": {
                                                                                                                            "value": "National Public Health Laboratory, Cameroon"
                                                                                                                          },
                                                                                                                          "pangolin_lineage": {
                                                                                                                            "value": "B.1.407"
                                                                                                                          },
                                                                                                                          "recency": {
                                                                                                                            "value": "Older"
                                                                                                                          },
                                                                                                                          "region": {
                                                                                                                            "value": "Africa"
                                                                                                                          },
                                                                                                                          "region_exposure": {
                                                                                                                            "value": "Africa"
                                                                                                                          },

                                                                                                                          "subclade_membership": {
                                                                                                                            "value": "20A"
                                                                                                                          },
                                                                                                                          "submitting_lab": {
                                                                                                                            "value": "African Centre of Excellence for Genomics of Infectious Diseases (ACEGID), Redeemer's University"
                                                                                                                          },
                                                                                                                          "url": "https://www.gisaid.org"
                                                                                                                        }
                                                                                                                      },
                                                                                                                      {
                                                                                                                        "branch_attrs": {
                                                                                                                          "labels": {
                                                                                                                            "aa": "ORF1a: V1143F, K1981R; ORF1b: T239I; ORF8: T87I"
                                                                                                                          },
                                                                                                                          "mutations": {
                                                                                                                            "ORF1a": [
                                                                                                                              "V1143F",
                                                                                                                              "K1981R"
                                                                                                                            ],
                                                                                                                            "ORF1b": [
                                                                                                                              "T239I"
                                                                                                                            ],
                                                                                                                            "ORF8": [
                                                                                                                              "T87I"
                                                                                                                            ],
                                                                                                                            "nuc": [
                                                                                                                              "G246T",
                                                                                                                              "G3692T",
                                                                                                                              "A6207G",
                                                                                                                              "C14183T",
                                                                                                                              "C28153T"
                                                                                                                            ]
                                                                                                                          }
                                                                                                                        },
                                                                                                                        "children": [
                                                                                                                          {
                                                                                                                            "branch_attrs": {
                                                                                                                              "mutations": {}
                                                                                                                            },
                                                                                                                            "name": "Cameroon/CV439/2020",
                                                                                                                            "node_attrs": {

                                                                                                                              "author": {
                                                                                                                                "author": "Oluniyi P.E. et al et al",
                                                                                                                                "value": "Oluniyi P.E. et al et al"
                                                                                                                              },
                                                                                                                              "clade_membership": {
                                                                                                                                "value": "20A"
                                                                                                                              },
                                                                                                                              "country": {
                                                                                                                                "value": "Africa"
                                                                                                                              },
                                                                                                                              "div": 21,
                                                                                                                              "division": {
                                                                                                                                "value": "Africa"
                                                                                                                              },
                                                                                                                              "division_exposure": {
                                                                                                                                "value": "Africa"
                                                                                                                              },
                                                                                                                              "gisaid_epi_isl": {
                                                                                                                                "value": "EPI_ISL_845561"
                                                                                                                              },
                                                                                                                              "host": {
                                                                                                                                "value": "Human"
                                                                                                                              },
                                                                                                                              "custom_location": {
                                                                                                                                "confidence": {
                                                                                                                                  "Africa": 1.0
                                                                                                                                },
                                                                                                                                "entropy": -1.000088900581841e-12,
                                                                                                                                "value": "Africa"
                                                                                                                              },
                                                                                                                              "num_date": {
                                                                                                                                "confidence": [
                                                                                                                                  2020.8838797814208,
                                                                                                                                  2020.8838797814208
                                                                                                                                ],
                                                                                                                                "value": 2020.8838797814208
                                                                                                                              },
                                                                                                                              "originating_lab": {
                                                                                                                                "value": "National Public Health Laboratory, Cameroon"
                                                                                                                              },
                                                                                                                              "pangolin_lineage": {
                                                                                                                                "value": "B.1.407"
                                                                                                                              },
                                                                                                                              "recency": {
                                                                                                                                "value": "Older"
                                                                                                                              },
                                                                                                                              "region": {
                                                                                                                                "value": "Africa"
                                                                                                                              },
                                                                                                                              "region_exposure": {
                                                                                                                                "value": "Africa"
                                                                                                                              },

                                                                                                                              "subclade_membership": {
                                                                                                                                "value": "20A"
                                                                                                                              },
                                                                                                                              "submitting_lab": {
                                                                                                                                "value": "African Centre of Excellence for Genomics of Infectious Diseases (ACEGID), Redeemer's University"
                                                                                                                              },
                                                                                                                              "url": "https://www.gisaid.org"
                                                                                                                            }
                                                                                                                          },
                                                                                                                          {
                                                                                                                            "branch_attrs": {
                                                                                                                              "mutations": {}
                                                                                                                            },
                                                                                                                            "name": "Cameroon/CV432/2020",
                                                                                                                            "node_attrs": {

                                                                                                                              "author": {
                                                                                                                                "author": "Oluniyi P.E. et al et al",
                                                                                                                                "value": "Oluniyi P.E. et al et al"
                                                                                                                              },
                                                                                                                              "clade_membership": {
                                                                                                                                "value": "20A"
                                                                                                                              },
                                                                                                                              "country": {
                                                                                                                                "value": "Africa"
                                                                                                                              },
                                                                                                                              "div": 21,
                                                                                                                              "division": {
                                                                                                                                "value": "Africa"
                                                                                                                              },
                                                                                                                              "division_exposure": {
                                                                                                                                "value": "Africa"
                                                                                                                              },
                                                                                                                              "gisaid_epi_isl": {
                                                                                                                                "value": "EPI_ISL_845565"
                                                                                                                              },
                                                                                                                              "host": {
                                                                                                                                "value": "Human"
                                                                                                                              },
                                                                                                                              "custom_location": {
                                                                                                                                "confidence": {
                                                                                                                                  "Africa": 1.0
                                                                                                                                },
                                                                                                                                "entropy": -1.000088900581841e-12,
                                                                                                                                "value": "Africa"
                                                                                                                              },
                                                                                                                              "num_date": {
                                                                                                                                "confidence": [
                                                                                                                                  2020.957650273224,
                                                                                                                                  2020.957650273224
                                                                                                                                ],
                                                                                                                                "value": 2020.957650273224
                                                                                                                              },
                                                                                                                              "originating_lab": {
                                                                                                                                "value": "National Public Health Laboratory, Cameroon"
                                                                                                                              },
                                                                                                                              "pangolin_lineage": {
                                                                                                                                "value": "B.1.407"
                                                                                                                              },
                                                                                                                              "recency": {
                                                                                                                                "value": "Older"
                                                                                                                              },
                                                                                                                              "region": {
                                                                                                                                "value": "Africa"
                                                                                                                              },
                                                                                                                              "region_exposure": {
                                                                                                                                "value": "Africa"
                                                                                                                              },

                                                                                                                              "subclade_membership": {
                                                                                                                                "value": "20A"
                                                                                                                              },
                                                                                                                              "submitting_lab": {
                                                                                                                                "value": "African Centre of Excellence for Genomics of Infectious Diseases (ACEGID), Redeemer's University"
                                                                                                                              },
                                                                                                                              "url": "https://www.gisaid.org"
                                                                                                                            }
                                                                                                                          }
                                                                                                                        ],
                                                                                                                        "name": "NODE_0001193",
                                                                                                                        "node_attrs": {
                                                                                                                          "clade_membership": {
                                                                                                                            "value": "20A"
                                                                                                                          },
                                                                                                                          "div": 21,
                                                                                                                          "custom_location": {
                                                                                                                            "confidence": {
                                                                                                                              "Africa": 0.9993540251393483
                                                                                                                            },
                                                                                                                            "entropy": 0.005870325099760554,
                                                                                                                            "value": "Africa"
                                                                                                                          },
                                                                                                                          "num_date": {
                                                                                                                            "confidence": [
                                                                                                                              2020.838023441937,
                                                                                                                              2020.8838797814208
                                                                                                                            ],
                                                                                                                            "value": 2020.8838797814208
                                                                                                                          },
                                                                                                                          "subclade_membership": {
                                                                                                                            "value": "20A"
                                                                                                                          }
                                                                                                                        }
                                                                                                                      }
                                                                                                                    ],
                                                                                                                    "name": "NODE_0001192",
                                                                                                                    "node_attrs": {
                                                                                                                      "clade_membership": {
                                                                                                                        "value": "20A"
                                                                                                                      },
                                                                                                                      "div": 16,
                                                                                                                      "custom_location": {
                                                                                                                        "confidence": {
                                                                                                                          "Africa": 0.9991048446028562
                                                                                                                        },
                                                                                                                        "entropy": 0.007816168322893448,
                                                                                                                        "value": "Africa"
                                                                                                                      },
                                                                                                                      "num_date": {
                                                                                                                        "confidence": [
                                                                                                                          2020.5453577470698,
                                                                                                                          2020.8247325625266
                                                                                                                        ],
                                                                                                                        "value": 2020.631063482357
                                                                                                                      },
                                                                                                                      "subclade_membership": {
                                                                                                                        "value": "20A"
                                                                                                                      }
                                                                                                                    }
                                                                                                                  }
                                                                                                                ],
                                                                                                                "name": "NODE_0001191",
                                                                                                                "node_attrs": {
                                                                                                                  "clade_membership": {
                                                                                                                    "value": "20A"
                                                                                                                  },
                                                                                                                  "div": 15,
                                                                                                                  "custom_location": {
                                                                                                                    "confidence": {
                                                                                                                      "Africa": 0.9959626445313446,
                                                                                                                      "Europe": 0.003219732792883363
                                                                                                                    },
                                                                                                                    "entropy": 0.028955538844334168,
                                                                                                                    "value": "Africa"
                                                                                                                  },
                                                                                                                  "num_date": {
                                                                                                                    "confidence": [
                                                                                                                      2020.4912639508984,
                                                                                                                      2020.8006331508502
                                                                                                                    ],
                                                                                                                    "value": 2020.5939684401267
                                                                                                                  },
                                                                                                                  "subclade_membership": {
                                                                                                                    "value": "20A"
                                                                                                                  }
                                                                                                                }
                                                                                                              }
                                                                                                            ],
                                                                                                            "name": "NODE_0000925",
                                                                                                            "node_attrs": {
                                                                                                              "clade_membership": {
                                                                                                                "value": "20A"
                                                                                                              },
                                                                                                              "div": 5,
                                                                                                              "custom_location": {
                                                                                                                "confidence": {
                                                                                                                  "Africa": 0.9483317081856248,
                                                                                                                  "Asia": 0.006508484368543146,
                                                                                                                  "Europe": 0.04042772182340154,
                                                                                                                  "South America": 0.004576535012114019
                                                                                                                },
                                                                                                                "entropy": 0.2389045430001746,
                                                                                                                "value": "Africa"
                                                                                                              },
                                                                                                              "num_date": {
                                                                                                                "confidence": [
                                                                                                                  2020.2009986567316,
                                                                                                                  2020.280431006577
                                                                                                                ],
                                                                                                                "value": 2020.224985026145
                                                                                                              },
                                                                                                              "subclade_membership": {
                                                                                                                "value": "20A"
                                                                                                              }
                                                                                                            }
                                                                                                          },
                                                                                                          {
                                                                                                            "branch_attrs": {
                                                                                                              "mutations": {}
                                                                                                            },
                                                                                                            "children": [
                                                                                                              {
                                                                                                                "branch_attrs": {
                                                                                                                  "labels": {
                                                                                                                    "aa": "ORF1a: F3604X; ORF1b: T2488M, R2652X, *2696X"
                                                                                                                  },
                                                                                                                  "mutations": {
                                                                                                                    "ORF1a": [
                                                                                                                      "F3604X"
                                                                                                                    ],
                                                                                                                    "ORF1b": [
                                                                                                                      "T2488M",
                                                                                                                      "R2652X",
                                                                                                                      "*2696X"
                                                                                                                    ],
                                                                                                                    "nuc": [
                                                                                                                      "T11075-",
                                                                                                                      "T11076-",
                                                                                                                      "C20930T",
                                                                                                                      "G21422-"
                                                                                                                    ]
                                                                                                                  }
                                                                                                                },
                                                                                                                "name": "Bangladesh/G-38/2020",
                                                                                                                "node_attrs": {

                                                                                                                  "author": {
                                                                                                                    "author": "Lauren Cowley et al",
                                                                                                                    "value": "Lauren Cowley et al"
                                                                                                                  },
                                                                                                                  "clade_membership": {
                                                                                                                    "value": "20A"
                                                                                                                  },
                                                                                                                  "country": {
                                                                                                                    "value": "Asia"
                                                                                                                  },
                                                                                                                  "div": 6,
                                                                                                                  "division": {
                                                                                                                    "value": "Asia"
                                                                                                                  },
                                                                                                                  "division_exposure": {
                                                                                                                    "value": "Asia"
                                                                                                                  },
                                                                                                                  "gisaid_epi_isl": {
                                                                                                                    "value": "EPI_ISL_600562"
                                                                                                                  },
                                                                                                                  "host": {
                                                                                                                    "value": "Human"
                                                                                                                  },
                                                                                                                  "custom_location": {
                                                                                                                    "confidence": {
                                                                                                                      "Asia": 1.0
                                                                                                                    },
                                                                                                                    "entropy": -1.000088900581841e-12,
                                                                                                                    "value": "Asia"
                                                                                                                  },
                                                                                                                  "num_date": {
                                                                                                                    "confidence": [
                                                                                                                      2020.233606557377,
                                                                                                                      2020.233606557377
                                                                                                                    ],
                                                                                                                    "value": 2020.233606557377
                                                                                                                  },
                                                                                                                  "originating_lab": {
                                                                                                                    "value": "Institute of Epidemiology Disease Control And Research"
                                                                                                                  },
                                                                                                                  "pangolin_lineage": {
                                                                                                                    "value": "B.1"
                                                                                                                  },
                                                                                                                  "recency": {
                                                                                                                    "value": "Older"
                                                                                                                  },
                                                                                                                  "region": {
                                                                                                                    "value": "Asia"
                                                                                                                  },
                                                                                                                  "region_exposure": {
                                                                                                                    "value": "Asia"
                                                                                                                  },
                                                                                                                  "subclade_membership": {
                                                                                                                    "value": "20A"
                                                                                                                  },
                                                                                                                  "submitting_lab": {
                                                                                                                    "value": "Institute for Developing Science and Health Initiatives"
                                                                                                                  },
                                                                                                                  "url": "https://www.gisaid.org"
                                                                                                                }
                                                                                                              },
                                                                                                              {
                                                                                                                "branch_attrs": {
                                                                                                                  "mutations": {}
                                                                                                                },
                                                                                                                "children": [
                                                                                                                  {
                                                                                                                    "branch_attrs": {
                                                                                                                      "labels": {
                                                                                                                        "aa": "ORF8: W45L"
                                                                                                                      },
                                                                                                                      "mutations": {
                                                                                                                        "ORF8": [
                                                                                                                          "W45L"
                                                                                                                        ],
                                                                                                                        "nuc": [
                                                                                                                          "G28027T",
                                                                                                                          "C28714T"
                                                                                                                        ]
                                                                                                                      }
                                                                                                                    },
                                                                                                                    "name": "Brazil/BA-87/2020",
                                                                                                                    "node_attrs": {

                                                                                                                      "author": {
                                                                                                                        "author": "Stephane Tosta et al",
                                                                                                                        "value": "Stephane Tosta et al"
                                                                                                                      },
                                                                                                                      "clade_membership": {
                                                                                                                        "value": "20A"
                                                                                                                      },
                                                                                                                      "country": {
                                                                                                                        "value": "Brazil"
                                                                                                                      },
                                                                                                                      "div": 7,
                                                                                                                      "division": {
                                                                                                                        "value": "Bahia"
                                                                                                                      },
                                                                                                                      "division_exposure": {
                                                                                                                        "value": "Bahia"
                                                                                                                      },
                                                                                                                      "gisaid_epi_isl": {
                                                                                                                        "value": "EPI_ISL_1068370"
                                                                                                                      },
                                                                                                                      "host": {
                                                                                                                        "value": "Human"
                                                                                                                      },
                                                                                                                      "custom_location": {
                                                                                                                        "confidence": {
                                                                                                                          "Brazil": 1.0
                                                                                                                        },
                                                                                                                        "entropy": -1.000088900581841e-12,
                                                                                                                        "value": "Brazil"
                                                                                                                      },
                                                                                                                      "num_date": {
                                                                                                                        "confidence": [
                                                                                                                          2020.3483606557377,
                                                                                                                          2020.3483606557377
                                                                                                                        ],
                                                                                                                        "value": 2020.3483606557377
                                                                                                                      },
                                                                                                                      "originating_lab": {
                                                                                                                        "value": "Central Public Health Laboratory - LACEN -Bahia, Salvador, Brazil"
                                                                                                                      },
                                                                                                                      "pangolin_lineage": {
                                                                                                                        "value": "B.1"
                                                                                                                      },
                                                                                                                      "recency": {
                                                                                                                        "value": "One week ago"
                                                                                                                      },
                                                                                                                      "region": {
                                                                                                                        "value": "South America"
                                                                                                                      },
                                                                                                                      "region_exposure": {
                                                                                                                        "value": "South America"
                                                                                                                      },

                                                                                                                      "subclade_membership": {
                                                                                                                        "value": "20A"
                                                                                                                      },
                                                                                                                      "submitting_lab": {
                                                                                                                        "value": "Central Public Health Laboratory - LACEN -Bahia, Salvador, Brazil"
                                                                                                                      },
                                                                                                                      "url": "https://www.gisaid.org"
                                                                                                                    }
                                                                                                                  },
                                                                                                                  {
                                                                                                                    "branch_attrs": {
                                                                                                                      "labels": {
                                                                                                                        "aa": "ORF3a: L53F"
                                                                                                                      },
                                                                                                                      "mutations": {
                                                                                                                        "ORF3a": [
                                                                                                                          "L53F"
                                                                                                                        ],
                                                                                                                        "nuc": [
                                                                                                                          "C25549T"
                                                                                                                        ]
                                                                                                                      }
                                                                                                                    },
                                                                                                                    "children": [
                                                                                                                      {
                                                                                                                        "branch_attrs": {
                                                                                                                          "labels": {
                                                                                                                            "aa": "ORF1a: A903V"
                                                                                                                          },
                                                                                                                          "mutations": {
                                                                                                                            "ORF1a": [
                                                                                                                              "A903V"
                                                                                                                            ],
                                                                                                                            "nuc": [
                                                                                                                              "C2973T",
                                                                                                                              "G10870T"
                                                                                                                            ]
                                                                                                                          }
                                                                                                                        },
                                                                                                                        "children": [
                                                                                                                          {
                                                                                                                            "branch_attrs": {
                                                                                                                              "labels": {
                                                                                                                                "aa": "N: T205I, M234I; S: A852S"
                                                                                                                              },
                                                                                                                              "mutations": {
                                                                                                                                "N": [
                                                                                                                                  "T205I",
                                                                                                                                  "M234I"
                                                                                                                                ],
                                                                                                                                "S": [
                                                                                                                                  "A852S"
                                                                                                                                ],
                                                                                                                                "nuc": [
                                                                                                                                  "G24116T",
                                                                                                                                  "C28887T",
                                                                                                                                  "G28975T"
                                                                                                                                ]
                                                                                                                              }
                                                                                                                            },
                                                                                                                            "name": "Netherlands/FL-EMC-42/2020",
                                                                                                                            "node_attrs": {
                                                                                                                              "author": {
                                                                                                                                "author": "Bas Oude Munnink et al",
                                                                                                                                "value": "Bas Oude Munnink et al"
                                                                                                                              },
                                                                                                                              "clade_membership": {
                                                                                                                                "value": "20A"
                                                                                                                              },
                                                                                                                              "country": {
                                                                                                                                "value": "Europe"
                                                                                                                              },
                                                                                                                              "div": 11,
                                                                                                                              "division": {
                                                                                                                                "value": "Europe"
                                                                                                                              },
                                                                                                                              "division_exposure": {
                                                                                                                                "value": "Europe"
                                                                                                                              },
                                                                                                                              "gisaid_epi_isl": {
                                                                                                                                "value": "EPI_ISL_722344"
                                                                                                                              },
                                                                                                                              "host": {
                                                                                                                                "value": "Human"
                                                                                                                              },
                                                                                                                              "custom_location": {
                                                                                                                                "confidence": {
                                                                                                                                  "Europe": 1.0
                                                                                                                                },
                                                                                                                                "entropy": -1.000088900581841e-12,
                                                                                                                                "value": "Europe"
                                                                                                                              },
                                                                                                                              "num_date": {
                                                                                                                                "confidence": [
                                                                                                                                  2020.8265027322404,
                                                                                                                                  2020.8265027322404
                                                                                                                                ],
                                                                                                                                "value": 2020.8265027322404
                                                                                                                              },
                                                                                                                              "originating_lab": {
                                                                                                                                "value": "Dutch COVID-19 response team"
                                                                                                                              },
                                                                                                                              "pangolin_lineage": {
                                                                                                                                "value": "B.1"
                                                                                                                              },
                                                                                                                              "recency": {
                                                                                                                                "value": "Older"
                                                                                                                              },
                                                                                                                              "region": {
                                                                                                                                "value": "Europe"
                                                                                                                              },
                                                                                                                              "region_exposure": {
                                                                                                                                "value": "Europe"
                                                                                                                              },
                                                                                                                              "subclade_membership": {
                                                                                                                                "value": "20A"
                                                                                                                              },
                                                                                                                              "submitting_lab": {
                                                                                                                                "value": "Erasmus Medical Center"
                                                                                                                              },
                                                                                                                              "url": "https://www.gisaid.org"
                                                                                                                            }
                                                                                                                          },
                                                                                                                          {
                                                                                                                            "branch_attrs": {
                                                                                                                              "mutations": {
                                                                                                                                "nuc": [
                                                                                                                                  "C589T"
                                                                                                                                ]
                                                                                                                              }
                                                                                                                            },
                                                                                                                            "name": "Germany/BE-ChVir-D2049-8234/2020",
                                                                                                                            "node_attrs": {
                                                                                                                              "author": {
                                                                                                                                "author": "Victor M Corman et al",
                                                                                                                                "value": "Victor M Corman et al A"
                                                                                                                              },
                                                                                                                              "clade_membership": {
                                                                                                                                "value": "20A"
                                                                                                                              },
                                                                                                                              "country": {
                                                                                                                                "value": "Europe"
                                                                                                                              },
                                                                                                                              "div": 9,
                                                                                                                              "division": {
                                                                                                                                "value": "Europe"
                                                                                                                              },
                                                                                                                              "division_exposure": {
                                                                                                                                "value": "Europe"
                                                                                                                              },
                                                                                                                              "gisaid_epi_isl": {
                                                                                                                                "value": "EPI_ISL_753716"
                                                                                                                              },
                                                                                                                              "host": {
                                                                                                                                "value": "Human"
                                                                                                                              },
                                                                                                                              "custom_location": {
                                                                                                                                "confidence": {
                                                                                                                                  "Europe": 1.0
                                                                                                                                },
                                                                                                                                "entropy": -1.000088900581841e-12,
                                                                                                                                "value": "Europe"
                                                                                                                              },
                                                                                                                              "num_date": {
                                                                                                                                "confidence": [
                                                                                                                                  2020.7609289617487,
                                                                                                                                  2020.7609289617487
                                                                                                                                ],
                                                                                                                                "value": 2020.7609289617487
                                                                                                                              },
                                                                                                                              "originating_lab": {
                                                                                                                                "value": "Charit\u00e9 Universit\u00e4tsmedizin Berlin, Institut f\u00fcr Virologie/Labor Berlin"
                                                                                                                              },
                                                                                                                              "pangolin_lineage": {
                                                                                                                                "value": "B.1"
                                                                                                                              },
                                                                                                                              "recency": {
                                                                                                                                "value": "Older"
                                                                                                                              },
                                                                                                                              "region": {
                                                                                                                                "value": "Europe"
                                                                                                                              },
                                                                                                                              "region_exposure": {
                                                                                                                                "value": "Europe"
                                                                                                                              },
                                                                                                                              "subclade_membership": {
                                                                                                                                "value": "20A"
                                                                                                                              },
                                                                                                                              "submitting_lab": {
                                                                                                                                "value": "Charit\u00e9 Universit\u00e4tsmedizin Berlin, Institut f\u00fcr Virologie"
                                                                                                                              },
                                                                                                                              "url": "https://www.gisaid.org"
                                                                                                                            }
                                                                                                                          }
                                                                                                                        ],
                                                                                                                        "name": "NODE_0001173",
                                                                                                                        "node_attrs": {
                                                                                                                          "clade_membership": {
                                                                                                                            "value": "20A"
                                                                                                                          },
                                                                                                                          "div": 8,
                                                                                                                          "custom_location": {
                                                                                                                            "confidence": {
                                                                                                                              "Africa": 0.0027623080840580806,
                                                                                                                              "Asia": 0.012704044086225448,
                                                                                                                              "Europe": 0.9236811842477678,
                                                                                                                              "South America": 0.05885927816231325
                                                                                                                            },
                                                                                                                            "entropy": 0.32585014353114944,
                                                                                                                            "value": "Europe"
                                                                                                                          },
                                                                                                                          "num_date": {
                                                                                                                            "confidence": [
                                                                                                                              2020.503915962732,
                                                                                                                              2020.7609289617487
                                                                                                                            ],
                                                                                                                            "value": 2020.6865703963479
                                                                                                                          },
                                                                                                                          "subclade_membership": {
                                                                                                                            "value": "20A"
                                                                                                                          }
                                                                                                                        }
                                                                                                                      },
                                                                                                                      {
                                                                                                                        "branch_attrs": {
                                                                                                                          "labels": {
                                                                                                                            "aa": "ORF1a: D147N; ORF1b: P909L, T1555I; S: E281V"
                                                                                                                          },
                                                                                                                          "mutations": {
                                                                                                                            "ORF1a": [
                                                                                                                              "D147N"
                                                                                                                            ],
                                                                                                                            "ORF1b": [
                                                                                                                              "P909L",
                                                                                                                              "T1555I"
                                                                                                                            ],
                                                                                                                            "S": [
                                                                                                                              "E281V"
                                                                                                                            ],
                                                                                                                            "nuc": [
                                                                                                                              "G704A",
                                                                                                                              "T1813A",
                                                                                                                              "C16193T",
                                                                                                                              "C18131T",
                                                                                                                              "A22404T"
                                                                                                                            ]
                                                                                                                          }
                                                                                                                        },
                                                                                                                        "children": [
                                                                                                                          {
                                                                                                                            "branch_attrs": {
                                                                                                                              "labels": {
                                                                                                                                "aa": "ORF1a: V756F"
                                                                                                                              },
                                                                                                                              "mutations": {
                                                                                                                                "ORF1a": [
                                                                                                                                  "V756F"
                                                                                                                                ],
                                                                                                                                "nuc": [
                                                                                                                                  "G2531T",
                                                                                                                                  "C20259T"
                                                                                                                                ]
                                                                                                                              }
                                                                                                                            },
                                                                                                                            "name": "Suriname/SR-61/2020",
                                                                                                                            "node_attrs": {
                                                                                                                              "author": {
                                                                                                                                "author": "Bas Oude Munnink et al",
                                                                                                                                "value": "Bas Oude Munnink et al"
                                                                                                                              },
                                                                                                                              "clade_membership": {
                                                                                                                                "value": "20A"
                                                                                                                              },
                                                                                                                              "country": {
                                                                                                                                "value": "Suriname"
                                                                                                                              },
                                                                                                                              "div": 13,
                                                                                                                              "division": {
                                                                                                                                "value": "Suriname"
                                                                                                                              },
                                                                                                                              "division_exposure": {
                                                                                                                                "value": "Suriname"
                                                                                                                              },
                                                                                                                              "gisaid_epi_isl": {
                                                                                                                                "value": "EPI_ISL_518810"
                                                                                                                              },
                                                                                                                              "host": {
                                                                                                                                "value": "Human"
                                                                                                                              },
                                                                                                                              "custom_location": {
                                                                                                                                "confidence": {
                                                                                                                                  "South America": 1.0
                                                                                                                                },
                                                                                                                                "entropy": -1.000088900581841e-12,
                                                                                                                                "value": "South America"
                                                                                                                              },
                                                                                                                              "num_date": {
                                                                                                                                "confidence": [
                                                                                                                                  2020.5396174863388,
                                                                                                                                  2020.5396174863388
                                                                                                                                ],
                                                                                                                                "value": 2020.5396174863388
                                                                                                                              },
                                                                                                                              "originating_lab": {
                                                                                                                                "value": "Academic Hospital Paramaribo"
                                                                                                                              },
                                                                                                                              "pangolin_lineage": {
                                                                                                                                "value": "B.1.219"
                                                                                                                              },
                                                                                                                              "recency": {
                                                                                                                                "value": "Older"
                                                                                                                              },
                                                                                                                              "region": {
                                                                                                                                "value": "South America"
                                                                                                                              },
                                                                                                                              "region_exposure": {
                                                                                                                                "value": "South America"
                                                                                                                              },
                                                                                                                              "subclade_membership": {
                                                                                                                                "value": "20A"
                                                                                                                              },
                                                                                                                              "submitting_lab": {
                                                                                                                                "value": "Erasmus Medical Center"
                                                                                                                              },
                                                                                                                              "url": "https://www.gisaid.org"
                                                                                                                            }
                                                                                                                          },
                                                                                                                          {
                                                                                                                            "branch_attrs": {
                                                                                                                              "labels": {
                                                                                                                                "aa": "ORF1a: H45Y"
                                                                                                                              },
                                                                                                                              "mutations": {
                                                                                                                                "ORF1a": [
                                                                                                                                  "H45Y"
                                                                                                                                ],
                                                                                                                                "nuc": [
                                                                                                                                  "C398T"
                                                                                                                                ]
                                                                                                                              }
                                                                                                                            },
                                                                                                                            "children": [
                                                                                                                              {
                                                                                                                                "branch_attrs": {
                                                                                                                                  "labels": {
                                                                                                                                    "aa": "ORF3a: S171L"
                                                                                                                                  },
                                                                                                                                  "mutations": {
                                                                                                                                    "ORF3a": [
                                                                                                                                      "S171L"
                                                                                                                                    ],
                                                                                                                                    "nuc": [
                                                                                                                                      "C25904T"
                                                                                                                                    ]
                                                                                                                                  }
                                                                                                                                },
                                                                                                                                "name": "Suriname/SR-27/2020",
                                                                                                                                "node_attrs": {
                                                                                                                                  "author": {
                                                                                                                                    "author": "Bas Oude Munnink et al",
                                                                                                                                    "value": "Bas Oude Munnink et al"
                                                                                                                                  },
                                                                                                                                  "clade_membership": {
                                                                                                                                    "value": "20A"
                                                                                                                                  },
                                                                                                                                  "country": {
                                                                                                                                    "value": "Suriname"
                                                                                                                                  },
                                                                                                                                  "div": 13,
                                                                                                                                  "division": {
                                                                                                                                    "value": "Suriname"
                                                                                                                                  },
                                                                                                                                  "division_exposure": {
                                                                                                                                    "value": "Suriname"
                                                                                                                                  },
                                                                                                                                  "gisaid_epi_isl": {
                                                                                                                                    "value": "EPI_ISL_517638"
                                                                                                                                  },
                                                                                                                                  "host": {
                                                                                                                                    "value": "Human"
                                                                                                                                  },
                                                                                                                                  "custom_location": {
                                                                                                                                    "confidence": {
                                                                                                                                      "South America": 1.0
                                                                                                                                    },
                                                                                                                                    "entropy": -1.000088900581841e-12,
                                                                                                                                    "value": "South America"
                                                                                                                                  },
                                                                                                                                  "num_date": {
                                                                                                                                    "confidence": [
                                                                                                                                      2020.4822404371585,
                                                                                                                                      2020.4822404371585
                                                                                                                                    ],
                                                                                                                                    "value": 2020.4822404371585
                                                                                                                                  },
                                                                                                                                  "originating_lab": {
                                                                                                                                    "value": "Academic Hospital Paramaribo"
                                                                                                                                  },
                                                                                                                                  "pangolin_lineage": {
                                                                                                                                    "value": "B.1.219"
                                                                                                                                  },
                                                                                                                                  "recency": {
                                                                                                                                    "value": "Older"
                                                                                                                                  },
                                                                                                                                  "region": {
                                                                                                                                    "value": "South America"
                                                                                                                                  },
                                                                                                                                  "region_exposure": {
                                                                                                                                    "value": "South America"
                                                                                                                                  },
                                                                                                                                  "subclade_membership": {
                                                                                                                                    "value": "20A"
                                                                                                                                  },
                                                                                                                                  "submitting_lab": {
                                                                                                                                    "value": "Erasmus Medical Center"
                                                                                                                                  },
                                                                                                                                  "url": "https://www.gisaid.org"
                                                                                                                                }
                                                                                                                              },
                                                                                                                              {
                                                                                                                                "branch_attrs": {
                                                                                                                                  "mutations": {}
                                                                                                                                },
                                                                                                                                "name": "Suriname/SR-31/2020",
                                                                                                                                "node_attrs": {
                                                                                                                                  "author": {
                                                                                                                                    "author": "Bas Oude Munnink et al",
                                                                                                                                    "value": "Bas Oude Munnink et al"
                                                                                                                                  },
                                                                                                                                  "clade_membership": {
                                                                                                                                    "value": "20A"
                                                                                                                                  },
                                                                                                                                  "country": {
                                                                                                                                    "value": "Suriname"
                                                                                                                                  },
                                                                                                                                  "div": 12,
                                                                                                                                  "division": {
                                                                                                                                    "value": "Suriname"
                                                                                                                                  },
                                                                                                                                  "division_exposure": {
                                                                                                                                    "value": "Suriname"
                                                                                                                                  },
                                                                                                                                  "gisaid_epi_isl": {
                                                                                                                                    "value": "EPI_ISL_517642"
                                                                                                                                  },
                                                                                                                                  "host": {
                                                                                                                                    "value": "Human"
                                                                                                                                  },
                                                                                                                                  "custom_location": {
                                                                                                                                    "confidence": {
                                                                                                                                      "South America": 1.0
                                                                                                                                    },
                                                                                                                                    "entropy": -1.000088900581841e-12,
                                                                                                                                    "value": "South America"
                                                                                                                                  },
                                                                                                                                  "num_date": {
                                                                                                                                    "confidence": [
                                                                                                                                      2020.4822404371585,
                                                                                                                                      2020.4822404371585
                                                                                                                                    ],
                                                                                                                                    "value": 2020.4822404371585
                                                                                                                                  },
                                                                                                                                  "originating_lab": {
                                                                                                                                    "value": "Academic Hospital Paramaribo"
                                                                                                                                  },
                                                                                                                                  "pangolin_lineage": {
                                                                                                                                    "value": "B.1.219"
                                                                                                                                  },
                                                                                                                                  "recency": {
                                                                                                                                    "value": "Older"
                                                                                                                                  },
                                                                                                                                  "region": {
                                                                                                                                    "value": "South America"
                                                                                                                                  },
                                                                                                                                  "region_exposure": {
                                                                                                                                    "value": "South America"
                                                                                                                                  },
                                                                                                                                  "subclade_membership": {
                                                                                                                                    "value": "20A"
                                                                                                                                  },
                                                                                                                                  "submitting_lab": {
                                                                                                                                    "value": "Erasmus Medical Center"
                                                                                                                                  },
                                                                                                                                  "url": "https://www.gisaid.org"
                                                                                                                                }
                                                                                                                              }
                                                                                                                            ],
                                                                                                                            "name": "NODE_0001175",
                                                                                                                            "node_attrs": {
                                                                                                                              "clade_membership": {
                                                                                                                                "value": "20A"
                                                                                                                              },
                                                                                                                              "div": 12,
                                                                                                                              "custom_location": {
                                                                                                                                "confidence": {
                                                                                                                                  "Europe": 0.004503041542847299,
                                                                                                                                  "South America": 0.9942356664272034
                                                                                                                                },
                                                                                                                                "entropy": 0.040059143652343324,
                                                                                                                                "value": "South America"
                                                                                                                              },
                                                                                                                              "num_date": {
                                                                                                                                "confidence": [
                                                                                                                                  2020.4390054212622,
                                                                                                                                  2020.4822404371585
                                                                                                                                ],
                                                                                                                                "value": 2020.4712616937318
                                                                                                                              },
                                                                                                                              "subclade_membership": {
                                                                                                                                "value": "20A"
                                                                                                                              }
                                                                                                                            }
                                                                                                                          }
                                                                                                                        ],
                                                                                                                        "name": "NODE_0001174",
                                                                                                                        "node_attrs": {
                                                                                                                          "clade_membership": {
                                                                                                                            "value": "20A"
                                                                                                                          },
                                                                                                                          "div": 11,
                                                                                                                          "custom_location": {
                                                                                                                            "confidence": {
                                                                                                                              "Asia": 0.00483468248530174,
                                                                                                                              "Brazil": 0.0014823708916542565,
                                                                                                                              "Europe": 0.04092334901889679,
                                                                                                                              "South America": 0.9509582236856852
                                                                                                                            },
                                                                                                                            "entropy": 0.22670526974337948,
                                                                                                                            "value": "South America"
                                                                                                                          },
                                                                                                                          "num_date": {
                                                                                                                            "confidence": [
                                                                                                                              2020.3893539272603,
                                                                                                                              2020.4721116973653
                                                                                                                            ],
                                                                                                                            "value": 2020.4387399263276
                                                                                                                          },
                                                                                                                          "subclade_membership": {
                                                                                                                            "value": "20A"
                                                                                                                          }
                                                                                                                        }
                                                                                                                      }
                                                                                                                    ],
                                                                                                                    "name": "NODE_0001172",
                                                                                                                    "node_attrs": {
                                                                                                                      "clade_membership": {
                                                                                                                        "value": "20A"
                                                                                                                      },
                                                                                                                      "div": 6,
                                                                                                                      "custom_location": {
                                                                                                                        "confidence": {
                                                                                                                          "Asia": 0.04680068345505462,
                                                                                                                          "Brazil": 0.018215312385468155,
                                                                                                                          "Europe": 0.441376386934587,
                                                                                                                          "South America": 0.48451542423689004
                                                                                                                        },
                                                                                                                        "entropy": 0.976511204211124,
                                                                                                                        "value": "South America"
                                                                                                                      },
                                                                                                                      "num_date": {
                                                                                                                        "confidence": [
                                                                                                                          2020.191337647856,
                                                                                                                          2020.3953817262768
                                                                                                                        ],
                                                                                                                        "value": 2020.3117876294014
                                                                                                                      },
                                                                                                                      "subclade_membership": {
                                                                                                                        "value": "20A"
                                                                                                                      }
                                                                                                                    }
                                                                                                                  }
                                                                                                                ],
                                                                                                                "name": "NODE_0000931",
                                                                                                                "node_attrs": {
                                                                                                                  "clade_membership": {
                                                                                                                    "value": "20A"
                                                                                                                  },
                                                                                                                  "div": 5,
                                                                                                                  "custom_location": {
                                                                                                                    "confidence": {
                                                                                                                      "Asia": 0.1194913793572103,
                                                                                                                      "Brazil": 0.11066183003644467,
                                                                                                                      "Europe": 0.3828717608836904,
                                                                                                                      "South America": 0.36862192487756373
                                                                                                                    },
                                                                                                                    "entropy": 1.3142878445921786,
                                                                                                                    "value": "Europe"
                                                                                                                  },
                                                                                                                  "num_date": {
                                                                                                                    "confidence": [
                                                                                                                      2020.2042979694118,
                                                                                                                      2020.298077603551
                                                                                                                    ],
                                                                                                                    "value": 2020.2323516141132
                                                                                                                  },
                                                                                                                  "subclade_membership": {
                                                                                                                    "value": "20A"
                                                                                                                  }
                                                                                                                }
                                                                                                              }
                                                                                                            ],
                                                                                                            "name": "NODE_0000930",
                                                                                                            "node_attrs": {
                                                                                                              "clade_membership": {
                                                                                                                "value": "20A"
                                                                                                              },
                                                                                                              "div": 5,
                                                                                                              "custom_location": {
                                                                                                                "confidence": {
                                                                                                                  "Africa": 0.06479040047496643,
                                                                                                                  "Asia": 0.3824589585505021,
                                                                                                                  "Europe": 0.40402981890823186,
                                                                                                                  "South America": 0.13870352024726906
                                                                                                                },
                                                                                                                "entropy": 1.2359801912627957,
                                                                                                                "value": "Europe"
                                                                                                              },
                                                                                                              "num_date": {
                                                                                                                "confidence": [
                                                                                                                  2020.2038698817014,
                                                                                                                  2020.2313514191642
                                                                                                                ],
                                                                                                                "value": 2020.2237828177983
                                                                                                              },
                                                                                                              "subclade_membership": {
                                                                                                                "value": "20A"
                                                                                                              }
                                                                                                            }
                                                                                                          }
                                                                                                        ],
                                                                                                        "name": "NODE_0000924",
                                                                                                        "node_attrs": {
                                                                                                          "clade_membership": {
                                                                                                            "value": "20A"
                                                                                                          },
                                                                                                          "div": 5,
                                                                                                          "custom_location": {
                                                                                                            "confidence": {
                                                                                                              "Africa": 0.26585123884150474,
                                                                                                              "Asia": 0.13588062793104888,
                                                                                                              "Europe": 0.541084559963443,
                                                                                                              "South America": 0.05518530808111742
                                                                                                            },
                                                                                                            "entropy": 1.1298366016541683,
                                                                                                            "value": "Europe"
                                                                                                          },
                                                                                                          "num_date": {
                                                                                                            "confidence": [
                                                                                                              2020.1951643936393,
                                                                                                              2020.2286979343703
                                                                                                            ],
                                                                                                            "value": 2020.2075062140862
                                                                                                          },
                                                                                                          "subclade_membership": {
                                                                                                            "value": "20A"
                                                                                                          }
                                                                                                        }
                                                                                                      },
                                                                                                      {
                                                                                                        "branch_attrs": {
                                                                                                          "mutations": {}
                                                                                                        },
                                                                                                        "children": [
                                                                                                          {
                                                                                                            "branch_attrs": {
                                                                                                              "mutations": {}
                                                                                                            },
                                                                                                            "children": [
                                                                                                              {
                                                                                                                "branch_attrs": {
                                                                                                                  "labels": {
                                                                                                                    "aa": "N: L139F"
                                                                                                                  },
                                                                                                                  "mutations": {
                                                                                                                    "N": [
                                                                                                                      "L139F"
                                                                                                                    ],
                                                                                                                    "nuc": [
                                                                                                                      "G28690T"
                                                                                                                    ]
                                                                                                                  }
                                                                                                                },
                                                                                                                "name": "Australia/VIC1021/2020",
                                                                                                                "node_attrs": {

                                                                                                                  "author": {
                                                                                                                    "author": "Caly L. et al",
                                                                                                                    "paper_url": "https://dx.doi.org/10.1101/2020.05.12.20099929",
                                                                                                                    "title": "Tracking the COVID-19 pandemic in Australia using genomics",
                                                                                                                    "value": "Caly L. et al A"
                                                                                                                  },
                                                                                                                  "clade_membership": {
                                                                                                                    "value": "20A"
                                                                                                                  },
                                                                                                                  "country": {
                                                                                                                    "value": "Oceania"
                                                                                                                  },
                                                                                                                  "div": 6,
                                                                                                                  "division": {
                                                                                                                    "value": "Oceania"
                                                                                                                  },
                                                                                                                  "division_exposure": {
                                                                                                                    "value": "Oceania"
                                                                                                                  },
                                                                                                                  "genbank_accession": {
                                                                                                                    "value": "MT451701.1"
                                                                                                                  },
                                                                                                                  "gisaid_epi_isl": {
                                                                                                                    "value": "EPI_ISL_430493"
                                                                                                                  },
                                                                                                                  "host": {
                                                                                                                    "value": "Human"
                                                                                                                  },
                                                                                                                  "custom_location": {
                                                                                                                    "confidence": {
                                                                                                                      "Oceania": 1.0
                                                                                                                    },
                                                                                                                    "entropy": -1.000088900581841e-12,
                                                                                                                    "value": "Oceania"
                                                                                                                  },
                                                                                                                  "num_date": {
                                                                                                                    "confidence": [
                                                                                                                      2020.25,
                                                                                                                      2020.25
                                                                                                                    ],
                                                                                                                    "value": 2020.25
                                                                                                                  },
                                                                                                                  "originating_lab": {
                                                                                                                    "value": "Victorian Infectious Diseases Reference Laboratory (VIDRL)"
                                                                                                                  },
                                                                                                                  "pangolin_lineage": {
                                                                                                                    "value": "B.1"
                                                                                                                  },
                                                                                                                  "recency": {
                                                                                                                    "value": "Older"
                                                                                                                  },
                                                                                                                  "region": {
                                                                                                                    "value": "Oceania"
                                                                                                                  },
                                                                                                                  "region_exposure": {
                                                                                                                    "value": "Oceania"
                                                                                                                  },

                                                                                                                  "subclade_membership": {
                                                                                                                    "value": "20A"
                                                                                                                  },
                                                                                                                  "submitting_lab": {
                                                                                                                    "value": "Microbiological Diagnostic Unit Public Health Laboratory and Victorian Infectious Diseases Reference Laboratory, The Peter Doherty Institute for Infection and Immunity"
                                                                                                                  },
                                                                                                                  "url": "https://www.gisaid.org"
                                                                                                                }
                                                                                                              },
                                                                                                              {
                                                                                                                "branch_attrs": {
                                                                                                                  "labels": {
                                                                                                                    "aa": "M: C64F"
                                                                                                                  },
                                                                                                                  "mutations": {
                                                                                                                    "M": [
                                                                                                                      "C64F"
                                                                                                                    ],
                                                                                                                    "nuc": [
                                                                                                                      "G26713T"
                                                                                                                    ]
                                                                                                                  }
                                                                                                                },
                                                                                                                "children": [
                                                                                                                  {
                                                                                                                    "branch_attrs": {
                                                                                                                      "labels": {
                                                                                                                        "aa": "ORF1b: V466I; S: N440K"
                                                                                                                      },
                                                                                                                      "mutations": {
                                                                                                                        "ORF1b": [
                                                                                                                          "V466I"
                                                                                                                        ],
                                                                                                                        "S": [
                                                                                                                          "N440K"
                                                                                                                        ],
                                                                                                                        "nuc": [
                                                                                                                          "G14863A",
                                                                                                                          "T22882G"
                                                                                                                        ]
                                                                                                                      }
                                                                                                                    },
                                                                                                                    "name": "Latvia/023/2020",
                                                                                                                    "node_attrs": {
                                                                                                                      "author": {
                                                                                                                        "author": "Ivars Silami\u0137elis et al",
                                                                                                                        "value": "Ivars Silami\u0137elis et al"
                                                                                                                      },
                                                                                                                      "clade_membership": {
                                                                                                                        "value": "20A"
                                                                                                                      },
                                                                                                                      "country": {
                                                                                                                        "value": "Europe"
                                                                                                                      },
                                                                                                                      "div": 8,
                                                                                                                      "division": {
                                                                                                                        "value": "Europe"
                                                                                                                      },
                                                                                                                      "division_exposure": {
                                                                                                                        "value": "Europe"
                                                                                                                      },
                                                                                                                      "gisaid_epi_isl": {
                                                                                                                        "value": "EPI_ISL_450523"
                                                                                                                      },
                                                                                                                      "host": {
                                                                                                                        "value": "Human"
                                                                                                                      },
                                                                                                                      "custom_location": {
                                                                                                                        "confidence": {
                                                                                                                          "Europe": 1.0
                                                                                                                        },
                                                                                                                        "entropy": -1.000088900581841e-12,
                                                                                                                        "value": "Europe"
                                                                                                                      },
                                                                                                                      "num_date": {
                                                                                                                        "confidence": [
                                                                                                                          2020.3237704918033,
                                                                                                                          2020.3237704918033
                                                                                                                        ],
                                                                                                                        "value": 2020.3237704918033
                                                                                                                      },
                                                                                                                      "originating_lab": {
                                                                                                                        "value": "Centr\u0101l\u0101 Laboratorija"
                                                                                                                      },
                                                                                                                      "pangolin_lineage": {
                                                                                                                        "value": "B.1"
                                                                                                                      },
                                                                                                                      "recency": {
                                                                                                                        "value": "Older"
                                                                                                                      },
                                                                                                                      "region": {
                                                                                                                        "value": "Europe"
                                                                                                                      },
                                                                                                                      "region_exposure": {
                                                                                                                        "value": "Europe"
                                                                                                                      },
                                                                                                                      "subclade_membership": {
                                                                                                                        "value": "20A"
                                                                                                                      },
                                                                                                                      "submitting_lab": {
                                                                                                                        "value": "Latvian Biomedical Research and Study Centre"
                                                                                                                      },
                                                                                                                      "url": "https://www.gisaid.org"
                                                                                                                    }
                                                                                                                  },
                                                                                                                  {
                                                                                                                    "branch_attrs": {
                                                                                                                      "mutations": {
                                                                                                                        "nuc": [
                                                                                                                          "C4202T"
                                                                                                                        ]
                                                                                                                      }
                                                                                                                    },
                                                                                                                    "name": "Latvia/019/2020",
                                                                                                                    "node_attrs": {
                                                                                                                      "author": {
                                                                                                                        "author": "Ivars Silami\u0137elis et al",
                                                                                                                        "value": "Ivars Silami\u0137elis et al"
                                                                                                                      },
                                                                                                                      "clade_membership": {
                                                                                                                        "value": "20A"
                                                                                                                      },
                                                                                                                      "country": {
                                                                                                                        "value": "Europe"
                                                                                                                      },
                                                                                                                      "div": 7,
                                                                                                                      "division": {
                                                                                                                        "value": "Europe"
                                                                                                                      },
                                                                                                                      "division_exposure": {
                                                                                                                        "value": "Europe"
                                                                                                                      },
                                                                                                                      "gisaid_epi_isl": {
                                                                                                                        "value": "EPI_ISL_450519"
                                                                                                                      },
                                                                                                                      "host": {
                                                                                                                        "value": "Human"
                                                                                                                      },
                                                                                                                      "custom_location": {
                                                                                                                        "confidence": {
                                                                                                                          "Europe": 1.0
                                                                                                                        },
                                                                                                                        "entropy": -1.000088900581841e-12,
                                                                                                                        "value": "Europe"
                                                                                                                      },
                                                                                                                      "num_date": {
                                                                                                                        "confidence": [
                                                                                                                          2020.285519125683,
                                                                                                                          2020.285519125683
                                                                                                                        ],
                                                                                                                        "value": 2020.285519125683
                                                                                                                      },
                                                                                                                      "originating_lab": {
                                                                                                                        "value": "E. Gulbja Laboratorija"
                                                                                                                      },
                                                                                                                      "pangolin_lineage": {
                                                                                                                        "value": "B.1"
                                                                                                                      },
                                                                                                                      "recency": {
                                                                                                                        "value": "Older"
                                                                                                                      },
                                                                                                                      "region": {
                                                                                                                        "value": "Europe"
                                                                                                                      },
                                                                                                                      "region_exposure": {
                                                                                                                        "value": "Europe"
                                                                                                                      },
                                                                                                                      "subclade_membership": {
                                                                                                                        "value": "20A"
                                                                                                                      },
                                                                                                                      "submitting_lab": {
                                                                                                                        "value": "Latvian Biomedical Research and Study Centre"
                                                                                                                      },
                                                                                                                      "url": "https://www.gisaid.org"
                                                                                                                    }
                                                                                                                  }
                                                                                                                ],
                                                                                                                "name": "NODE_0001149",
                                                                                                                "node_attrs": {
                                                                                                                  "clade_membership": {
                                                                                                                    "value": "20A"
                                                                                                                  },
                                                                                                                  "div": 6,
                                                                                                                  "custom_location": {
                                                                                                                    "confidence": {
                                                                                                                      "Africa": 0.0021132308805591744,
                                                                                                                      "Asia": 0.008050409686254222,
                                                                                                                      "Europe": 0.9843116212494343,
                                                                                                                      "South America": 0.0033210843091380786
                                                                                                                    },
                                                                                                                    "entropy": 0.10114414711230152,
                                                                                                                    "value": "Europe"
                                                                                                                  },
                                                                                                                  "num_date": {
                                                                                                                    "confidence": [
                                                                                                                      2020.2260509466792,
                                                                                                                      2020.2769656823177
                                                                                                                    ],
                                                                                                                    "value": 2020.251371262963
                                                                                                                  },
                                                                                                                  "subclade_membership": {
                                                                                                                    "value": "20A"
                                                                                                                  }
                                                                                                                }
                                                                                                              }
                                                                                                            ],
                                                                                                            "name": "NODE_0000939",
                                                                                                            "node_attrs": {
                                                                                                              "clade_membership": {
                                                                                                                "value": "20A"
                                                                                                              },
                                                                                                              "div": 5,
                                                                                                              "custom_location": {
                                                                                                                "confidence": {
                                                                                                                  "Africa": 0.013018438135586199,
                                                                                                                  "Asia": 0.03494732387085002,
                                                                                                                  "Europe": 0.8945013085431839,
                                                                                                                  "Oceania": 0.04540509785411071
                                                                                                                },
                                                                                                                "entropy": 0.47208428514071155,
                                                                                                                "value": "Europe"
                                                                                                              },
                                                                                                              "num_date": {
                                                                                                                "confidence": [
                                                                                                                  2020.2021324504024,
                                                                                                                  2020.2386589584603
                                                                                                                ],
                                                                                                                "value": 2020.2143245455293
                                                                                                              },
                                                                                                              "subclade_membership": {
                                                                                                                "value": "20A"
                                                                                                              }
                                                                                                            }
                                                                                                          },
                                                                                                          {
                                                                                                            "branch_attrs": {
                                                                                                              "mutations": {}
                                                                                                            },
                                                                                                            "children": [
                                                                                                              {
                                                                                                                "branch_attrs": {
                                                                                                                  "mutations": {}
                                                                                                                },
                                                                                                                "children": [
                                                                                                                  {
                                                                                                                    "branch_attrs": {
                                                                                                                      "labels": {
                                                                                                                        "aa": "ORF1a: R24C; ORF1b: D2142N, K2160N"
                                                                                                                      },
                                                                                                                      "mutations": {
                                                                                                                        "ORF1a": [
                                                                                                                          "R24C"
                                                                                                                        ],
                                                                                                                        "ORF1b": [
                                                                                                                          "D2142N",
                                                                                                                          "K2160N"
                                                                                                                        ],
                                                                                                                        "nuc": [
                                                                                                                          "C335T",
                                                                                                                          "G19891A",
                                                                                                                          "G19947T",
                                                                                                                          "C26681T"
                                                                                                                        ]
                                                                                                                      }
                                                                                                                    },
                                                                                                                    "name": "DRC/D09-0700/2020",
                                                                                                                    "node_attrs": {

                                                                                                                      "author": {
                                                                                                                        "author": "Jean-Jacques Muyembe Tamfum et al",
                                                                                                                        "value": "Jean-Jacques Muyembe Tamfum et al"
                                                                                                                      },
                                                                                                                      "clade_membership": {
                                                                                                                        "value": "20A"
                                                                                                                      },
                                                                                                                      "country": {
                                                                                                                        "value": "Africa"
                                                                                                                      },
                                                                                                                      "div": 9,
                                                                                                                      "division": {
                                                                                                                        "value": "Africa"
                                                                                                                      },
                                                                                                                      "division_exposure": {
                                                                                                                        "value": "Africa"
                                                                                                                      },
                                                                                                                      "gisaid_epi_isl": {
                                                                                                                        "value": "EPI_ISL_636987"
                                                                                                                      },
                                                                                                                      "host": {
                                                                                                                        "value": "Human"
                                                                                                                      },
                                                                                                                      "custom_location": {
                                                                                                                        "confidence": {
                                                                                                                          "Africa": 1.0
                                                                                                                        },
                                                                                                                        "entropy": -1.000088900581841e-12,
                                                                                                                        "value": "Africa"
                                                                                                                      },
                                                                                                                      "num_date": {
                                                                                                                        "confidence": [
                                                                                                                          2020.4357923497269,
                                                                                                                          2020.4357923497269
                                                                                                                        ],
                                                                                                                        "value": 2020.4357923497269
                                                                                                                      },
                                                                                                                      "originating_lab": {
                                                                                                                        "value": "Virology Lab, National Institute for Biomedical Research (INRB)"
                                                                                                                      },
                                                                                                                      "pangolin_lineage": {
                                                                                                                        "value": "B.1"
                                                                                                                      },
                                                                                                                      "recency": {
                                                                                                                        "value": "Older"
                                                                                                                      },
                                                                                                                      "region": {
                                                                                                                        "value": "Africa"
                                                                                                                      },
                                                                                                                      "region_exposure": {
                                                                                                                        "value": "Africa"
                                                                                                                      },

                                                                                                                      "subclade_membership": {
                                                                                                                        "value": "20A"
                                                                                                                      },
                                                                                                                      "submitting_lab": {
                                                                                                                        "value": "Project group Epidemology of Highly Pathogenic Microorganisms, Robert Koch-Institute"
                                                                                                                      },
                                                                                                                      "url": "https://www.gisaid.org"
                                                                                                                    }
                                                                                                                  },
                                                                                                                  {
                                                                                                                    "branch_attrs": {
                                                                                                                      "labels": {
                                                                                                                        "aa": "ORF1b: D1127Y; ORF3a: S171L, G224V"
                                                                                                                      },
                                                                                                                      "mutations": {
                                                                                                                        "ORF1b": [
                                                                                                                          "D1127Y"
                                                                                                                        ],
                                                                                                                        "ORF3a": [
                                                                                                                          "S171L",
                                                                                                                          "G224V"
                                                                                                                        ],
                                                                                                                        "nuc": [
                                                                                                                          "C622T",
                                                                                                                          "G4657T",
                                                                                                                          "T5182C",
                                                                                                                          "C11758T",
                                                                                                                          "C12043T",
                                                                                                                          "G16846T",
                                                                                                                          "C16887T",
                                                                                                                          "C25075T",
                                                                                                                          "C25904T",
                                                                                                                          "G26063T",
                                                                                                                          "C28269T",
                                                                                                                          "C29733T"
                                                                                                                        ]
                                                                                                                      }
                                                                                                                    },
                                                                                                                    "children": [
                                                                                                                      {
                                                                                                                        "branch_attrs": {
                                                                                                                          "mutations": {
                                                                                                                            "nuc": [
                                                                                                                              "A18639G"
                                                                                                                            ]
                                                                                                                          }
                                                                                                                        },
                                                                                                                        "name": "Slovenia/MB21-4/2020",
                                                                                                                        "node_attrs": {
                                                                                                                          "author": {
                                                                                                                            "author": "Aleksander Mahnic et al",
                                                                                                                            "value": "Aleksander Mahnic et al"
                                                                                                                          },
                                                                                                                          "clade_membership": {
                                                                                                                            "value": "20A"
                                                                                                                          },
                                                                                                                          "country": {
                                                                                                                            "value": "Europe"
                                                                                                                          },
                                                                                                                          "div": 18,
                                                                                                                          "division": {
                                                                                                                            "value": "Europe"
                                                                                                                          },
                                                                                                                          "division_exposure": {
                                                                                                                            "value": "Europe"
                                                                                                                          },
                                                                                                                          "gisaid_epi_isl": {
                                                                                                                            "value": "EPI_ISL_846582"
                                                                                                                          },
                                                                                                                          "host": {
                                                                                                                            "value": "Human"
                                                                                                                          },
                                                                                                                          "custom_location": {
                                                                                                                            "confidence": {
                                                                                                                              "Europe": 1.0
                                                                                                                            },
                                                                                                                            "entropy": -1.000088900581841e-12,
                                                                                                                            "value": "Europe"
                                                                                                                          },
                                                                                                                          "num_date": {
                                                                                                                            "confidence": [
                                                                                                                              2020.9521857923498,
                                                                                                                              2020.9521857923498
                                                                                                                            ],
                                                                                                                            "value": 2020.9521857923498
                                                                                                                          },
                                                                                                                          "originating_lab": {
                                                                                                                            "value": "National Laboratory for Health, Environment and Food"
                                                                                                                          },
                                                                                                                          "pangolin_lineage": {
                                                                                                                            "value": "B.1.149"
                                                                                                                          },
                                                                                                                          "recency": {
                                                                                                                            "value": "Older"
                                                                                                                          },
                                                                                                                          "region": {
                                                                                                                            "value": "Europe"
                                                                                                                          },
                                                                                                                          "region_exposure": {
                                                                                                                            "value": "Europe"
                                                                                                                          },

                                                                                                                          "subclade_membership": {
                                                                                                                            "value": "20A"
                                                                                                                          },
                                                                                                                          "submitting_lab": {
                                                                                                                            "value": "National Laboratory for Health, Environment and Food"
                                                                                                                          },
                                                                                                                          "url": "https://www.gisaid.org"
                                                                                                                        }
                                                                                                                      },
                                                                                                                      {
                                                                                                                        "branch_attrs": {
                                                                                                                          "labels": {
                                                                                                                            "aa": "ORF1a: L3606F; ORF1b: H1387Y"
                                                                                                                          },
                                                                                                                          "mutations": {
                                                                                                                            "ORF1a": [
                                                                                                                              "L3606F"
                                                                                                                            ],
                                                                                                                            "ORF1b": [
                                                                                                                              "H1387Y"
                                                                                                                            ],
                                                                                                                            "nuc": [
                                                                                                                              "G11083T",
                                                                                                                              "C17626T",
                                                                                                                              "C25452T"
                                                                                                                            ]
                                                                                                                          }
                                                                                                                        },
                                                                                                                        "name": "Slovenia/NK7608/2020",
                                                                                                                        "node_attrs": {

                                                                                                                          "author": {
                                                                                                                            "author": "Samo Zakotnik et al",
                                                                                                                            "value": "Samo Zakotnik et al"
                                                                                                                          },
                                                                                                                          "clade_membership": {
                                                                                                                            "value": "20A"
                                                                                                                          },
                                                                                                                          "country": {
                                                                                                                            "value": "Europe"
                                                                                                                          },
                                                                                                                          "div": 20,
                                                                                                                          "division": {
                                                                                                                            "value": "Europe"
                                                                                                                          },
                                                                                                                          "division_exposure": {
                                                                                                                            "value": "Europe"
                                                                                                                          },
                                                                                                                          "gisaid_epi_isl": {
                                                                                                                            "value": "EPI_ISL_979247"
                                                                                                                          },
                                                                                                                          "host": {
                                                                                                                            "value": "Human"
                                                                                                                          },
                                                                                                                          "custom_location": {
                                                                                                                            "confidence": {
                                                                                                                              "Europe": 1.0
                                                                                                                            },
                                                                                                                            "entropy": -1.000088900581841e-12,
                                                                                                                            "value": "Europe"
                                                                                                                          },
                                                                                                                          "num_date": {
                                                                                                                            "confidence": [
                                                                                                                              2020.9193989071039,
                                                                                                                              2020.9193989071039
                                                                                                                            ],
                                                                                                                            "value": 2020.9193989071039
                                                                                                                          },
                                                                                                                          "originating_lab": {
                                                                                                                            "value": "Institute of Microbiology and Immunology, Faculty of Medicine, University of Ljubljana"
                                                                                                                          },
                                                                                                                          "pangolin_lineage": {
                                                                                                                            "value": "B.1.149"
                                                                                                                          },
                                                                                                                          "recency": {
                                                                                                                            "value": "One month ago"
                                                                                                                          },
                                                                                                                          "region": {
                                                                                                                            "value": "Europe"
                                                                                                                          },
                                                                                                                          "region_exposure": {
                                                                                                                            "value": "Europe"
                                                                                                                          },

                                                                                                                          "subclade_membership": {
                                                                                                                            "value": "20A"
                                                                                                                          },
                                                                                                                          "submitting_lab": {
                                                                                                                            "value": "Institute of Microbiology and Immunology, Faculty of Medicine, University of Ljubljana"
                                                                                                                          },
                                                                                                                          "url": "https://www.gisaid.org"
                                                                                                                        }
                                                                                                                      }
                                                                                                                    ],
                                                                                                                    "name": "NODE_0001179",
                                                                                                                    "node_attrs": {
                                                                                                                      "clade_membership": {
                                                                                                                        "value": "20A"
                                                                                                                      },
                                                                                                                      "div": 17,
                                                                                                                      "custom_location": {
                                                                                                                        "confidence": {
                                                                                                                          "Africa": 0.01769919445348376,
                                                                                                                          "Asia": 0.008044033605679745,
                                                                                                                          "Europe": 0.9694903931277734,
                                                                                                                          "South America": 0.004202147061166406
                                                                                                                        },
                                                                                                                        "entropy": 0.16775790488050818,
                                                                                                                        "value": "Europe"
                                                                                                                      },
                                                                                                                      "num_date": {
                                                                                                                        "confidence": [
                                                                                                                          2020.7760003172552,
                                                                                                                          2020.9063690916093
                                                                                                                        ],
                                                                                                                        "value": 2020.82573548573
                                                                                                                      },
                                                                                                                      "subclade_membership": {
                                                                                                                        "value": "20A"
                                                                                                                      }
                                                                                                                    }
                                                                                                                  }
                                                                                                                ],
                                                                                                                "name": "NODE_0000942",
                                                                                                                "node_attrs": {
                                                                                                                  "clade_membership": {
                                                                                                                    "value": "20A"
                                                                                                                  },
                                                                                                                  "div": 5,
                                                                                                                  "custom_location": {
                                                                                                                    "confidence": {
                                                                                                                      "Africa": 0.17681755973013338,
                                                                                                                      "Asia": 0.031192802372020205,
                                                                                                                      "Europe": 0.7790414086330124,
                                                                                                                      "South America": 0.011890809280426712
                                                                                                                    },
                                                                                                                    "entropy": 0.6696065261517921,
                                                                                                                    "value": "Europe"
                                                                                                                  },
                                                                                                                  "num_date": {
                                                                                                                    "confidence": [
                                                                                                                      2020.203445397959,
                                                                                                                      2020.3079721774175
                                                                                                                    ],
                                                                                                                    "value": 2020.2269628101515
                                                                                                                  },
                                                                                                                  "subclade_membership": {
                                                                                                                    "value": "20A"
                                                                                                                  }
                                                                                                                }
                                                                                                              },
                                                                                                              {
                                                                                                                "branch_attrs": {
                                                                                                                  "mutations": {}
                                                                                                                },
                                                                                                                "children": [
                                                                                                                  {
                                                                                                                    "branch_attrs": {
                                                                                                                      "mutations": {}
                                                                                                                    },
                                                                                                                    "children": [
                                                                                                                      {
                                                                                                                        "branch_attrs": {
                                                                                                                          "mutations": {}
                                                                                                                        },
                                                                                                                        "name": "Croatia/52095_ID1647_12/2020",
                                                                                                                        "node_attrs": {

                                                                                                                          "author": {
                                                                                                                            "author": "Jasmina Vranes et al",
                                                                                                                            "value": "Jasmina Vranes et al"
                                                                                                                          },
                                                                                                                          "clade_membership": {
                                                                                                                            "value": "20A"
                                                                                                                          },
                                                                                                                          "country": {
                                                                                                                            "value": "Europe"
                                                                                                                          },
                                                                                                                          "div": 5,
                                                                                                                          "division": {
                                                                                                                            "value": "Europe"
                                                                                                                          },
                                                                                                                          "division_exposure": {
                                                                                                                            "value": "Europe"
                                                                                                                          },
                                                                                                                          "gisaid_epi_isl": {
                                                                                                                            "value": "EPI_ISL_991178"
                                                                                                                          },
                                                                                                                          "host": {
                                                                                                                            "value": "Human"
                                                                                                                          },
                                                                                                                          "custom_location": {
                                                                                                                            "confidence": {
                                                                                                                              "Europe": 1.0
                                                                                                                            },
                                                                                                                            "entropy": -1.000088900581841e-12,
                                                                                                                            "value": "Europe"
                                                                                                                          },
                                                                                                                          "num_date": {
                                                                                                                            "confidence": [
                                                                                                                              2020.2226775956285,
                                                                                                                              2020.2226775956285
                                                                                                                            ],
                                                                                                                            "value": 2020.2226775956285
                                                                                                                          },
                                                                                                                          "originating_lab": {
                                                                                                                            "value": "\"Dr. Andrija Stampar\u201c Teaching Institute of Public Health, Department of Clinical Microbiology"
                                                                                                                          },
                                                                                                                          "pangolin_lineage": {
                                                                                                                            "value": "B.1"
                                                                                                                          },
                                                                                                                          "recency": {
                                                                                                                            "value": "One month ago"
                                                                                                                          },
                                                                                                                          "region": {
                                                                                                                            "value": "Europe"
                                                                                                                          },
                                                                                                                          "region_exposure": {
                                                                                                                            "value": "Europe"
                                                                                                                          },

                                                                                                                          "subclade_membership": {
                                                                                                                            "value": "20A"
                                                                                                                          },
                                                                                                                          "submitting_lab": {
                                                                                                                            "value": "Institute of Applied Genomics"
                                                                                                                          },
                                                                                                                          "url": "https://www.gisaid.org"
                                                                                                                        }
                                                                                                                      },
                                                                                                                      {
                                                                                                                        "branch_attrs": {
                                                                                                                          "labels": {
                                                                                                                            "aa": "N: S206A"
                                                                                                                          },
                                                                                                                          "mutations": {
                                                                                                                            "N": [
                                                                                                                              "S206A"
                                                                                                                            ],
                                                                                                                            "nuc": [
                                                                                                                              "C14724T",
                                                                                                                              "T28889G"
                                                                                                                            ]
                                                                                                                          }
                                                                                                                        },
                                                                                                                        "children": [
                                                                                                                          {
                                                                                                                            "branch_attrs": {
                                                                                                                              "labels": {
                                                                                                                                "aa": "ORF1a: T3453I"
                                                                                                                              },
                                                                                                                              "mutations": {
                                                                                                                                "ORF1a": [
                                                                                                                                  "T3453I"
                                                                                                                                ],
                                                                                                                                "nuc": [
                                                                                                                                  "C218T",
                                                                                                                                  "T9571C",
                                                                                                                                  "C10623T"
                                                                                                                                ]
                                                                                                                              }
                                                                                                                            },
                                                                                                                            "name": "Germany/SH-ChVir8183/2020",
                                                                                                                            "node_attrs": {
                                                                                                                              "author": {
                                                                                                                                "author": "Victor M Corman et al",
                                                                                                                                "value": "Victor M Corman et al A"
                                                                                                                              },
                                                                                                                              "clade_membership": {
                                                                                                                                "value": "20A"
                                                                                                                              },
                                                                                                                              "country": {
                                                                                                                                "value": "Europe"
                                                                                                                              },
                                                                                                                              "div": 10,
                                                                                                                              "division": {
                                                                                                                                "value": "Europe"
                                                                                                                              },
                                                                                                                              "division_exposure": {
                                                                                                                                "value": "Europe"
                                                                                                                              },
                                                                                                                              "gisaid_epi_isl": {
                                                                                                                                "value": "EPI_ISL_729566"
                                                                                                                              },
                                                                                                                              "host": {
                                                                                                                                "value": "Human"
                                                                                                                              },
                                                                                                                              "custom_location": {
                                                                                                                                "confidence": {
                                                                                                                                  "Europe": 1.0
                                                                                                                                },
                                                                                                                                "entropy": -1.000088900581841e-12,
                                                                                                                                "value": "Europe"
                                                                                                                              },
                                                                                                                              "num_date": {
                                                                                                                                "confidence": [
                                                                                                                                  2020.525956284153,
                                                                                                                                  2020.525956284153
                                                                                                                                ],
                                                                                                                                "value": 2020.525956284153
                                                                                                                              },
                                                                                                                              "originating_lab": {
                                                                                                                                "value": "A. Krumbholz, Labor Dr. Krause und Kollegen MVZ GmbH, Kiel"
                                                                                                                              },
                                                                                                                              "pangolin_lineage": {
                                                                                                                                "value": "B.1"
                                                                                                                              },
                                                                                                                              "recency": {
                                                                                                                                "value": "Older"
                                                                                                                              },
                                                                                                                              "region": {
                                                                                                                                "value": "Europe"
                                                                                                                              },
                                                                                                                              "region_exposure": {
                                                                                                                                "value": "Europe"
                                                                                                                              },
                                                                                                                              "subclade_membership": {
                                                                                                                                "value": "20A"
                                                                                                                              },
                                                                                                                              "submitting_lab": {
                                                                                                                                "value": "Charit\u00e9 Universit\u00e4tsmedizin Berlin, Institut f\u00fcr Virologie"
                                                                                                                              },
                                                                                                                              "url": "https://www.gisaid.org"
                                                                                                                            }
                                                                                                                          },
                                                                                                                          {
                                                                                                                            "branch_attrs": {
                                                                                                                              "labels": {
                                                                                                                                "aa": "M: I82V; ORF1a: K1280T, K1901R; ORF1b: A1392V; ORF3a: D27G, S166L; S: Q675H"
                                                                                                                              },
                                                                                                                              "mutations": {
                                                                                                                                "M": [
                                                                                                                                  "I82V"
                                                                                                                                ],
                                                                                                                                "ORF1a": [
                                                                                                                                  "K1280T",
                                                                                                                                  "K1901R"
                                                                                                                                ],
                                                                                                                                "ORF1b": [
                                                                                                                                  "A1392V"
                                                                                                                                ],
                                                                                                                                "ORF3a": [
                                                                                                                                  "D27G",
                                                                                                                                  "S166L"
                                                                                                                                ],
                                                                                                                                "S": [
                                                                                                                                  "Q675H"
                                                                                                                                ],
                                                                                                                                "nuc": [
                                                                                                                                  "A4104C",
                                                                                                                                  "A5967G",
                                                                                                                                  "A16311G",
                                                                                                                                  "C17642T",
                                                                                                                                  "T19896C",
                                                                                                                                  "T20850C",
                                                                                                                                  "G23587C",
                                                                                                                                  "A25472G",
                                                                                                                                  "C25889T",
                                                                                                                                  "A26766G"
                                                                                                                                ]
                                                                                                                              }
                                                                                                                            },
                                                                                                                            "name": "Cameroon/CV435/2020",
                                                                                                                            "node_attrs": {

                                                                                                                              "author": {
                                                                                                                                "author": "Oluniyi P.E. et al et al",
                                                                                                                                "value": "Oluniyi P.E. et al et al"
                                                                                                                              },
                                                                                                                              "clade_membership": {
                                                                                                                                "value": "20A"
                                                                                                                              },
                                                                                                                              "country": {
                                                                                                                                "value": "Africa"
                                                                                                                              },
                                                                                                                              "div": 17,
                                                                                                                              "division": {
                                                                                                                                "value": "Africa"
                                                                                                                              },
                                                                                                                              "division_exposure": {
                                                                                                                                "value": "Africa"
                                                                                                                              },
                                                                                                                              "gisaid_epi_isl": {
                                                                                                                                "value": "EPI_ISL_845562"
                                                                                                                              },
                                                                                                                              "host": {
                                                                                                                                "value": "Human"
                                                                                                                              },
                                                                                                                              "custom_location": {
                                                                                                                                "confidence": {
                                                                                                                                  "Africa": 1.0
                                                                                                                                },
                                                                                                                                "entropy": -1.000088900581841e-12,
                                                                                                                                "value": "Africa"
                                                                                                                              },
                                                                                                                              "num_date": {
                                                                                                                                "confidence": [
                                                                                                                                  2020.8838797814208,
                                                                                                                                  2020.8838797814208
                                                                                                                                ],
                                                                                                                                "value": 2020.8838797814208
                                                                                                                              },
                                                                                                                              "originating_lab": {
                                                                                                                                "value": "National Public Health Laboratory, Cameroon"
                                                                                                                              },
                                                                                                                              "pangolin_lineage": {
                                                                                                                                "value": "B.1"
                                                                                                                              },
                                                                                                                              "recency": {
                                                                                                                                "value": "Older"
                                                                                                                              },
                                                                                                                              "region": {
                                                                                                                                "value": "Africa"
                                                                                                                              },
                                                                                                                              "region_exposure": {
                                                                                                                                "value": "Africa"
                                                                                                                              },

                                                                                                                              "subclade_membership": {
                                                                                                                                "value": "20A"
                                                                                                                              },
                                                                                                                              "submitting_lab": {
                                                                                                                                "value": "African Centre of Excellence for Genomics of Infectious Diseases (ACEGID), Redeemer's University"
                                                                                                                              },
                                                                                                                              "url": "https://www.gisaid.org"
                                                                                                                            }
                                                                                                                          }
                                                                                                                        ],
                                                                                                                        "name": "NODE_0001165",
                                                                                                                        "node_attrs": {
                                                                                                                          "clade_membership": {
                                                                                                                            "value": "20A"
                                                                                                                          },
                                                                                                                          "div": 7,
                                                                                                                          "custom_location": {
                                                                                                                            "confidence": {
                                                                                                                              "Africa": 0.1366291965828679,
                                                                                                                              "Asia": 0.02062698718687798,
                                                                                                                              "Europe": 0.8320417776022911,
                                                                                                                              "South America": 0.009720123253700277
                                                                                                                            },
                                                                                                                            "entropy": 0.5574032338154387,
                                                                                                                            "value": "Europe"
                                                                                                                          },
                                                                                                                          "num_date": {
                                                                                                                            "confidence": [
                                                                                                                              2020.2535945546915,
                                                                                                                              2020.500358759576
                                                                                                                            ],
                                                                                                                            "value": 2020.3938495395498
                                                                                                                          },
                                                                                                                          "subclade_membership": {
                                                                                                                            "value": "20A"
                                                                                                                          }
                                                                                                                        }
                                                                                                                      }
                                                                                                                    ],
                                                                                                                    "name": "NODE_0000945",
                                                                                                                    "node_attrs": {
                                                                                                                      "clade_membership": {
                                                                                                                        "value": "20A"
                                                                                                                      },
                                                                                                                      "div": 5,
                                                                                                                      "custom_location": {
                                                                                                                        "confidence": {
                                                                                                                          "Africa": 0.041944984814370354,
                                                                                                                          "Asia": 0.04489064592429134,
                                                                                                                          "Europe": 0.9055714360899003,
                                                                                                                          "South America": 0.006908524380546157
                                                                                                                        },
                                                                                                                        "entropy": 0.4019305518649447,
                                                                                                                        "value": "Europe"
                                                                                                                      },
                                                                                                                      "num_date": {
                                                                                                                        "confidence": [
                                                                                                                          2020.2136823893675,
                                                                                                                          2020.2226775956285
                                                                                                                        ],
                                                                                                                        "value": 2020.2226775956285
                                                                                                                      },
                                                                                                                      "subclade_membership": {
                                                                                                                        "value": "20A"
                                                                                                                      }
                                                                                                                    }
                                                                                                                  },
                                                                                                                  {
                                                                                                                    "branch_attrs": {
                                                                                                                      "mutations": {}
                                                                                                                    },
                                                                                                                    "children": [
                                                                                                                      {
                                                                                                                        "branch_attrs": {
                                                                                                                          "mutations": {}
                                                                                                                        },
                                                                                                                        "children": [
                                                                                                                          {
                                                                                                                            "branch_attrs": {
                                                                                                                              "mutations": {}
                                                                                                                            },
                                                                                                                            "name": "Zambia/ZMB-337/2020",
                                                                                                                            "node_attrs": {

                                                                                                                              "author": {
                                                                                                                                "author": "Mulenga Mwenda-Chimfwembe et al",
                                                                                                                                "value": "Mulenga Mwenda-Chimfwembe et al"
                                                                                                                              },
                                                                                                                              "clade_membership": {
                                                                                                                                "value": "20A"
                                                                                                                              },
                                                                                                                              "country": {
                                                                                                                                "value": "Africa"
                                                                                                                              },
                                                                                                                              "div": 5,
                                                                                                                              "division": {
                                                                                                                                "value": "Africa"
                                                                                                                              },
                                                                                                                              "division_exposure": {
                                                                                                                                "value": "Africa"
                                                                                                                              },
                                                                                                                              "gisaid_epi_isl": {
                                                                                                                                "value": "EPI_ISL_977411"
                                                                                                                              },
                                                                                                                              "host": {
                                                                                                                                "value": "Human"
                                                                                                                              },
                                                                                                                              "custom_location": {
                                                                                                                                "confidence": {
                                                                                                                                  "Africa": 1.0
                                                                                                                                },
                                                                                                                                "entropy": -1.000088900581841e-12,
                                                                                                                                "value": "Africa"
                                                                                                                              },
                                                                                                                              "num_date": {
                                                                                                                                "confidence": [
                                                                                                                                  2020.233606557377,
                                                                                                                                  2020.233606557377
                                                                                                                                ],
                                                                                                                                "value": 2020.233606557377
                                                                                                                              },
                                                                                                                              "originating_lab": {
                                                                                                                                "value": "University of Zambia, School of Veterinary Medicine"
                                                                                                                              },
                                                                                                                              "pangolin_lineage": {
                                                                                                                                "value": "B.1"
                                                                                                                              },
                                                                                                                              "recency": {
                                                                                                                                "value": "One month ago"
                                                                                                                              },
                                                                                                                              "region": {
                                                                                                                                "value": "Africa"
                                                                                                                              },
                                                                                                                              "region_exposure": {
                                                                                                                                "value": "Africa"
                                                                                                                              },

                                                                                                                              "subclade_membership": {
                                                                                                                                "value": "20A"
                                                                                                                              },
                                                                                                                              "submitting_lab": {
                                                                                                                                "value": "UNZAVET and PATH"
                                                                                                                              },
                                                                                                                              "url": "https://www.gisaid.org"
                                                                                                                            }
                                                                                                                          },
                                                                                                                          {
                                                                                                                            "branch_attrs": {
                                                                                                                              "mutations": {}
                                                                                                                            },
                                                                                                                            "name": "Hangzhou/HZCDC7363/2020",
                                                                                                                            "node_attrs": {

                                                                                                                              "author": {
                                                                                                                                "author": "Jun Li et al",
                                                                                                                                "value": "Jun Li et al"
                                                                                                                              },
                                                                                                                              "clade_membership": {
                                                                                                                                "value": "20A"
                                                                                                                              },
                                                                                                                              "country": {
                                                                                                                                "value": "Asia"
                                                                                                                              },
                                                                                                                              "div": 5,
                                                                                                                              "division": {
                                                                                                                                "value": "Asia"
                                                                                                                              },
                                                                                                                              "division_exposure": {
                                                                                                                                "value": "Asia"
                                                                                                                              },
                                                                                                                              "gisaid_epi_isl": {
                                                                                                                                "value": "EPI_ISL_482585"
                                                                                                                              },
                                                                                                                              "host": {
                                                                                                                                "value": "Human"
                                                                                                                              },
                                                                                                                              "custom_location": {
                                                                                                                                "confidence": {
                                                                                                                                  "Asia": 1.0
                                                                                                                                },
                                                                                                                                "entropy": -1.000088900581841e-12,
                                                                                                                                "value": "Asia"
                                                                                                                              },
                                                                                                                              "num_date": {
                                                                                                                                "confidence": [
                                                                                                                                  2020.23087431694,
                                                                                                                                  2020.23087431694
                                                                                                                                ],
                                                                                                                                "value": 2020.23087431694
                                                                                                                              },
                                                                                                                              "originating_lab": {
                                                                                                                                "value": "Hangzhou Center for Diseases Control and Prevention"
                                                                                                                              },
                                                                                                                              "pangolin_lineage": {
                                                                                                                                "value": "B.1"
                                                                                                                              },
                                                                                                                              "recency": {
                                                                                                                                "value": "Older"
                                                                                                                              },
                                                                                                                              "region": {
                                                                                                                                "value": "Asia"
                                                                                                                              },
                                                                                                                              "region_exposure": {
                                                                                                                                "value": "Asia"
                                                                                                                              },

                                                                                                                              "subclade_membership": {
                                                                                                                                "value": "20A"
                                                                                                                              },
                                                                                                                              "submitting_lab": {
                                                                                                                                "value": "Hangzhou Center for Diseases Control and Prevention"
                                                                                                                              },
                                                                                                                              "url": "https://www.gisaid.org"
                                                                                                                            }
                                                                                                                          }
                                                                                                                        ],
                                                                                                                        "name": "NODE_0000951",
                                                                                                                        "node_attrs": {
                                                                                                                          "clade_membership": {
                                                                                                                            "value": "20A"
                                                                                                                          },
                                                                                                                          "div": 5,
                                                                                                                          "custom_location": {
                                                                                                                            "confidence": {
                                                                                                                              "Africa": 0.1047616988084897,
                                                                                                                              "Asia": 0.7574106927267898,
                                                                                                                              "Europe": 0.12786922137541262,
                                                                                                                              "South America": 0.00949603761172257
                                                                                                                            },
                                                                                                                            "entropy": 0.757958921537095,
                                                                                                                            "value": "Asia"
                                                                                                                          },
                                                                                                                          "num_date": {
                                                                                                                            "confidence": [
                                                                                                                              2020.2192473081082,
                                                                                                                              2020.23087431694
                                                                                                                            ],
                                                                                                                            "value": 2020.23087431694
                                                                                                                          },
                                                                                                                          "subclade_membership": {
                                                                                                                            "value": "20A"
                                                                                                                          }
                                                                                                                        }
                                                                                                                      },
                                                                                                                      {
                                                                                                                        "branch_attrs": {
                                                                                                                          "mutations": {}
                                                                                                                        },
                                                                                                                        "children": [
                                                                                                                          {
                                                                                                                            "branch_attrs": {
                                                                                                                              "labels": {
                                                                                                                                "aa": "S: G769V"
                                                                                                                              },
                                                                                                                              "mutations": {
                                                                                                                                "S": [
                                                                                                                                  "G769V"
                                                                                                                                ],
                                                                                                                                "nuc": [
                                                                                                                                  "G23868T",
                                                                                                                                  "C24334T"
                                                                                                                                ]
                                                                                                                              }
                                                                                                                            },
                                                                                                                            "name": "Bangladesh/CHRF-0010/2020",
                                                                                                                            "node_attrs": {

                                                                                                                              "author": {
                                                                                                                                "author": "Senjuti Saha et al",
                                                                                                                                "value": "Senjuti Saha et al"
                                                                                                                              },
                                                                                                                              "clade_membership": {
                                                                                                                                "value": "20A"
                                                                                                                              },
                                                                                                                              "country": {
                                                                                                                                "value": "Asia"
                                                                                                                              },
                                                                                                                              "div": 7,
                                                                                                                              "division": {
                                                                                                                                "value": "Asia"
                                                                                                                              },
                                                                                                                              "division_exposure": {
                                                                                                                                "value": "Asia"
                                                                                                                              },
                                                                                                                              "gisaid_epi_isl": {
                                                                                                                                "value": "EPI_ISL_468078"
                                                                                                                              },
                                                                                                                              "host": {
                                                                                                                                "value": "Human"
                                                                                                                              },
                                                                                                                              "custom_location": {
                                                                                                                                "confidence": {
                                                                                                                                  "Asia": 1.0
                                                                                                                                },
                                                                                                                                "entropy": -1.000088900581841e-12,
                                                                                                                                "value": "Asia"
                                                                                                                              },
                                                                                                                              "num_date": {
                                                                                                                                "confidence": [
                                                                                                                                  2020.3374316939892,
                                                                                                                                  2020.3374316939892
                                                                                                                                ],
                                                                                                                                "value": 2020.3374316939892
                                                                                                                              },
                                                                                                                              "originating_lab": {
                                                                                                                                "value": "Child Health Research Foundation"
                                                                                                                              },
                                                                                                                              "pangolin_lineage": {
                                                                                                                                "value": "B.1"
                                                                                                                              },
                                                                                                                              "recency": {
                                                                                                                                "value": "Older"
                                                                                                                              },
                                                                                                                              "region": {
                                                                                                                                "value": "Asia"
                                                                                                                              },
                                                                                                                              "region_exposure": {
                                                                                                                                "value": "Asia"
                                                                                                                              },

                                                                                                                              "subclade_membership": {
                                                                                                                                "value": "20A"
                                                                                                                              },
                                                                                                                              "submitting_lab": {
                                                                                                                                "value": "Child Health Research Foundation"
                                                                                                                              },
                                                                                                                              "url": "https://www.gisaid.org"
                                                                                                                            }
                                                                                                                          },
                                                                                                                          {
                                                                                                                            "branch_attrs": {
                                                                                                                              "mutations": {}
                                                                                                                            },
                                                                                                                            "children": [
                                                                                                                              {
                                                                                                                                "branch_attrs": {
                                                                                                                                  "mutations": {}
                                                                                                                                },
                                                                                                                                "name": "Bangladesh/CHRF-0011/2020",
                                                                                                                                "node_attrs": {
                                                                                                                                  "author": {
                                                                                                                                    "author": "Senjuti Saha et al",
                                                                                                                                    "value": "Senjuti Saha et al"
                                                                                                                                  },
                                                                                                                                  "clade_membership": {
                                                                                                                                    "value": "20A"
                                                                                                                                  },
                                                                                                                                  "country": {
                                                                                                                                    "value": "Asia"
                                                                                                                                  },
                                                                                                                                  "div": 5,
                                                                                                                                  "division": {
                                                                                                                                    "value": "Asia"
                                                                                                                                  },
                                                                                                                                  "division_exposure": {
                                                                                                                                    "value": "Asia"
                                                                                                                                  },
                                                                                                                                  "gisaid_epi_isl": {
                                                                                                                                    "value": "EPI_ISL_492028"
                                                                                                                                  },
                                                                                                                                  "host": {
                                                                                                                                    "value": "Human"
                                                                                                                                  },
                                                                                                                                  "custom_location": {
                                                                                                                                    "confidence": {
                                                                                                                                      "Asia": 1.0
                                                                                                                                    },
                                                                                                                                    "entropy": -1.000088900581841e-12,
                                                                                                                                    "value": "Asia"
                                                                                                                                  },
                                                                                                                                  "num_date": {
                                                                                                                                    "confidence": [
                                                                                                                                      2020.2445355191257,
                                                                                                                                      2020.2445355191257
                                                                                                                                    ],
                                                                                                                                    "value": 2020.2445355191257
                                                                                                                                  },
                                                                                                                                  "originating_lab": {
                                                                                                                                    "value": "Child Health Research Foundation"
                                                                                                                                  },
                                                                                                                                  "pangolin_lineage": {
                                                                                                                                    "value": "B.1"
                                                                                                                                  },
                                                                                                                                  "recency": {
                                                                                                                                    "value": "Older"
                                                                                                                                  },
                                                                                                                                  "region": {
                                                                                                                                    "value": "Asia"
                                                                                                                                  },
                                                                                                                                  "region_exposure": {
                                                                                                                                    "value": "Asia"
                                                                                                                                  },

                                                                                                                                  "subclade_membership": {
                                                                                                                                    "value": "20A"
                                                                                                                                  },
                                                                                                                                  "submitting_lab": {
                                                                                                                                    "value": "Child Health Research Foundation"
                                                                                                                                  },
                                                                                                                                  "url": "https://www.gisaid.org"
                                                                                                                                }
                                                                                                                              },
                                                                                                                              {
                                                                                                                                "branch_attrs": {
                                                                                                                                  "mutations": {}
                                                                                                                                },
                                                                                                                                "children": [
                                                                                                                                  {
                                                                                                                                    "branch_attrs": {
                                                                                                                                      "mutations": {}
                                                                                                                                    },
                                                                                                                                    "children": [
                                                                                                                                      {
                                                                                                                                        "branch_attrs": {
                                                                                                                                          "mutations": {}
                                                                                                                                        },
                                                                                                                                        "name": "Guangdong/SYSU-IHV/2020",
                                                                                                                                        "node_attrs": {

                                                                                                                                          "author": {
                                                                                                                                            "author": "Junsong Zhang et al",
                                                                                                                                            "value": "Junsong Zhang et al"
                                                                                                                                          },
                                                                                                                                          "clade_membership": {
                                                                                                                                            "value": "20A"
                                                                                                                                          },
                                                                                                                                          "country": {
                                                                                                                                            "value": "Asia"
                                                                                                                                          },
                                                                                                                                          "div": 5,
                                                                                                                                          "division": {
                                                                                                                                            "value": "Asia"
                                                                                                                                          },
                                                                                                                                          "division_exposure": {
                                                                                                                                            "value": "Asia"
                                                                                                                                          },
                                                                                                                                          "gisaid_epi_isl": {
                                                                                                                                            "value": "EPI_ISL_444969"
                                                                                                                                          },
                                                                                                                                          "host": {
                                                                                                                                            "value": "Human"
                                                                                                                                          },
                                                                                                                                          "custom_location": {
                                                                                                                                            "confidence": {
                                                                                                                                              "Asia": 1.0
                                                                                                                                            },
                                                                                                                                            "entropy": -1.000088900581841e-12,
                                                                                                                                            "value": "Asia"
                                                                                                                                          },
                                                                                                                                          "num_date": {
                                                                                                                                            "confidence": [
                                                                                                                                              2020.2909836065573,
                                                                                                                                              2020.2909836065573
                                                                                                                                            ],
                                                                                                                                            "value": 2020.2909836065573
                                                                                                                                          },
                                                                                                                                          "originating_lab": {
                                                                                                                                            "value": "Guangzhou Eighth People's Hospital (Jiahe Sector)"
                                                                                                                                          },
                                                                                                                                          "pangolin_lineage": {
                                                                                                                                            "value": "B.1"
                                                                                                                                          },
                                                                                                                                          "recency": {
                                                                                                                                            "value": "Older"
                                                                                                                                          },
                                                                                                                                          "region": {
                                                                                                                                            "value": "Asia"
                                                                                                                                          },
                                                                                                                                          "region_exposure": {
                                                                                                                                            "value": "Asia"
                                                                                                                                          },

                                                                                                                                          "subclade_membership": {
                                                                                                                                            "value": "20A"
                                                                                                                                          },
                                                                                                                                          "submitting_lab": {
                                                                                                                                            "value": "Institute of Human Virology, Zhongshan School of Medicine, Sun Yat-sen University"
                                                                                                                                          },
                                                                                                                                          "url": "https://www.gisaid.org"
                                                                                                                                        }
                                                                                                                                      },
                                                                                                                                      {
                                                                                                                                        "branch_attrs": {
                                                                                                                                          "mutations": {}
                                                                                                                                        },
                                                                                                                                        "name": "Senegal/6481/2020",
                                                                                                                                        "node_attrs": {

                                                                                                                                          "author": {
                                                                                                                                            "author": "Ndongo Dia et al",
                                                                                                                                            "value": "Ndongo Dia et al"
                                                                                                                                          },
                                                                                                                                          "clade_membership": {
                                                                                                                                            "value": "20A"
                                                                                                                                          },
                                                                                                                                          "country": {
                                                                                                                                            "value": "Africa"
                                                                                                                                          },
                                                                                                                                          "div": 5,
                                                                                                                                          "division": {
                                                                                                                                            "value": "Africa"
                                                                                                                                          },
                                                                                                                                          "division_exposure": {
                                                                                                                                            "value": "Africa"
                                                                                                                                          },
                                                                                                                                          "gisaid_epi_isl": {
                                                                                                                                            "value": "EPI_ISL_486871"
                                                                                                                                          },
                                                                                                                                          "host": {
                                                                                                                                            "value": "Human"
                                                                                                                                          },
                                                                                                                                          "custom_location": {
                                                                                                                                            "confidence": {
                                                                                                                                              "Africa": 0.9999999999999999
                                                                                                                                            },
                                                                                                                                            "entropy": -9.99866855976916e-13,
                                                                                                                                            "value": "Africa"
                                                                                                                                          },
                                                                                                                                          "num_date": {
                                                                                                                                            "confidence": [
                                                                                                                                              2020.3046448087432,
                                                                                                                                              2020.3046448087432
                                                                                                                                            ],
                                                                                                                                            "value": 2020.3046448087432
                                                                                                                                          },
                                                                                                                                          "originating_lab": {
                                                                                                                                            "value": "Institut Pasteur Dakar"
                                                                                                                                          },
                                                                                                                                          "pangolin_lineage": {
                                                                                                                                            "value": "B.1"
                                                                                                                                          },
                                                                                                                                          "recency": {
                                                                                                                                            "value": "Older"
                                                                                                                                          },
                                                                                                                                          "region": {
                                                                                                                                            "value": "Africa"
                                                                                                                                          },
                                                                                                                                          "region_exposure": {
                                                                                                                                            "value": "Africa"
                                                                                                                                          },

                                                                                                                                          "subclade_membership": {
                                                                                                                                            "value": "20A"
                                                                                                                                          },
                                                                                                                                          "submitting_lab": {
                                                                                                                                            "value": "Institut Pasteur de Dakar"
                                                                                                                                          },
                                                                                                                                          "url": "https://www.gisaid.org"
                                                                                                                                        }
                                                                                                                                      }
                                                                                                                                    ],
                                                                                                                                    "name": "NODE_0000959",
                                                                                                                                    "node_attrs": {
                                                                                                                                      "clade_membership": {
                                                                                                                                        "value": "20A"
                                                                                                                                      },
                                                                                                                                      "div": 5,
                                                                                                                                      "custom_location": {
                                                                                                                                        "confidence": {
                                                                                                                                          "Africa": 0.11781002485747803,
                                                                                                                                          "Asia": 0.7611935619588773,
                                                                                                                                          "Europe": 0.10690634348894443,
                                                                                                                                          "South America": 0.013647175774091918
                                                                                                                                        },
                                                                                                                                        "entropy": 0.7610970717879244,
                                                                                                                                        "value": "Asia"
                                                                                                                                      },
                                                                                                                                      "num_date": {
                                                                                                                                        "confidence": [
                                                                                                                                          2020.2607457294064,
                                                                                                                                          2020.2909836065573
                                                                                                                                        ],
                                                                                                                                        "value": 2020.2909836065573
                                                                                                                                      },
                                                                                                                                      "subclade_membership": {
                                                                                                                                        "value": "20A"
                                                                                                                                      }
                                                                                                                                    }
                                                                                                                                  },
                                                                                                                                  {
                                                                                                                                    "branch_attrs": {
                                                                                                                                      "mutations": {}
                                                                                                                                    },
                                                                                                                                    "children": [
                                                                                                                                      {
                                                                                                                                        "branch_attrs": {
                                                                                                                                          "labels": {
                                                                                                                                            "aa": "N: R203M"
                                                                                                                                          },
                                                                                                                                          "mutations": {
                                                                                                                                            "N": [
                                                                                                                                              "R203M"
                                                                                                                                            ],
                                                                                                                                            "nuc": [
                                                                                                                                              "C337T",
                                                                                                                                              "G28881T"
                                                                                                                                            ]
                                                                                                                                          }
                                                                                                                                        },
                                                                                                                                        "children": [
                                                                                                                                          {
                                                                                                                                            "branch_attrs": {
                                                                                                                                              "labels": {
                                                                                                                                                "aa": "ORF1b: C2341F"
                                                                                                                                              },
                                                                                                                                              "mutations": {
                                                                                                                                                "ORF1b": [
                                                                                                                                                  "C2341F"
                                                                                                                                                ],
                                                                                                                                                "nuc": [
                                                                                                                                                  "G219T",
                                                                                                                                                  "G20489T"
                                                                                                                                                ]
                                                                                                                                              }
                                                                                                                                            },
                                                                                                                                            "name": "Germany/BE-ChVir-W1692-8235/2020",
                                                                                                                                            "node_attrs": {
                                                                                                                                              "author": {
                                                                                                                                                "author": "Victor M Corman et al",
                                                                                                                                                "value": "Victor M Corman et al A"
                                                                                                                                              },
                                                                                                                                              "clade_membership": {
                                                                                                                                                "value": "20A"
                                                                                                                                              },
                                                                                                                                              "country": {
                                                                                                                                                "value": "Europe"
                                                                                                                                              },
                                                                                                                                              "div": 9,
                                                                                                                                              "division": {
                                                                                                                                                "value": "Europe"
                                                                                                                                              },
                                                                                                                                              "division_exposure": {
                                                                                                                                                "value": "Europe"
                                                                                                                                              },
                                                                                                                                              "gisaid_epi_isl": {
                                                                                                                                                "value": "EPI_ISL_753987"
                                                                                                                                              },
                                                                                                                                              "host": {
                                                                                                                                                "value": "Human"
                                                                                                                                              },
                                                                                                                                              "custom_location": {
                                                                                                                                                "confidence": {
                                                                                                                                                  "Europe": 0.9999999999999999
                                                                                                                                                },
                                                                                                                                                "entropy": -9.99866855976916e-13,
                                                                                                                                                "value": "Europe"
                                                                                                                                              },
                                                                                                                                              "num_date": {
                                                                                                                                                "confidence": [
                                                                                                                                                  2020.5177595628415,
                                                                                                                                                  2020.5177595628415
                                                                                                                                                ],
                                                                                                                                                "value": 2020.5177595628415
                                                                                                                                              },
                                                                                                                                              "originating_lab": {
                                                                                                                                                "value": "Charit\u00e9 Universit\u00e4tsmedizin Berlin, Institut f\u00fcr Virologie/Labor Berlin"
                                                                                                                                              },
                                                                                                                                              "pangolin_lineage": {
                                                                                                                                                "value": "B.1"
                                                                                                                                              },
                                                                                                                                              "recency": {
                                                                                                                                                "value": "Older"
                                                                                                                                              },
                                                                                                                                              "region": {
                                                                                                                                                "value": "Europe"
                                                                                                                                              },
                                                                                                                                              "region_exposure": {
                                                                                                                                                "value": "Europe"
                                                                                                                                              },
                                                                                                                                              "subclade_membership": {
                                                                                                                                                "value": "20A"
                                                                                                                                              },
                                                                                                                                              "submitting_lab": {
                                                                                                                                                "value": "Charit\u00e9 Universit\u00e4tsmedizin Berlin, Institut f\u00fcr Virologie"
                                                                                                                                              },
                                                                                                                                              "url": "https://www.gisaid.org"
                                                                                                                                            }
                                                                                                                                          },
                                                                                                                                          {
                                                                                                                                            "branch_attrs": {
                                                                                                                                              "labels": {
                                                                                                                                                "aa": "ORF1a: T4083M; ORF3a: A72S, G254*; ORF8: S67F"
                                                                                                                                              },
                                                                                                                                              "mutations": {
                                                                                                                                                "ORF1a": [
                                                                                                                                                  "T4083M"
                                                                                                                                                ],
                                                                                                                                                "ORF3a": [
                                                                                                                                                  "A72S",
                                                                                                                                                  "G254*"
                                                                                                                                                ],
                                                                                                                                                "ORF8": [
                                                                                                                                                  "S67F"
                                                                                                                                                ],
                                                                                                                                                "nuc": [
                                                                                                                                                  "C12513T",
                                                                                                                                                  "G25606T",
                                                                                                                                                  "G26152T",
                                                                                                                                                  "C26801T",
                                                                                                                                                  "C27741T",
                                                                                                                                                  "C28093T"
                                                                                                                                                ]
                                                                                                                                              }
                                                                                                                                            },
                                                                                                                                            "name": "Serbia/Belgrade-C336342111/2020",
                                                                                                                                            "node_attrs": {
                                                                                                                                              "author": {
                                                                                                                                                "author": "Knezevic et al",
                                                                                                                                                "value": "Knezevic et al"
                                                                                                                                              },
                                                                                                                                              "clade_membership": {
                                                                                                                                                "value": "20A"
                                                                                                                                              },
                                                                                                                                              "country": {
                                                                                                                                                "value": "Europe"
                                                                                                                                              },
                                                                                                                                              "div": 13,
                                                                                                                                              "division": {
                                                                                                                                                "value": "Europe"
                                                                                                                                              },
                                                                                                                                              "division_exposure": {
                                                                                                                                                "value": "Europe"
                                                                                                                                              },
                                                                                                                                              "gisaid_epi_isl": {
                                                                                                                                                "value": "EPI_ISL_955167"
                                                                                                                                              },
                                                                                                                                              "host": {
                                                                                                                                                "value": "Human"
                                                                                                                                              },
                                                                                                                                              "custom_location": {
                                                                                                                                                "confidence": {
                                                                                                                                                  "Europe": 0.9999999999999999
                                                                                                                                                },
                                                                                                                                                "entropy": -9.99866855976916e-13,
                                                                                                                                                "value": "Europe"
                                                                                                                                              },
                                                                                                                                              "num_date": {
                                                                                                                                                "confidence": [
                                                                                                                                                  2020.889344262295,
                                                                                                                                                  2020.889344262295
                                                                                                                                                ],
                                                                                                                                                "value": 2020.889344262295
                                                                                                                                              },
                                                                                                                                              "originating_lab": {
                                                                                                                                                "value": "Institute for Biocides and Medical Ecology"
                                                                                                                                              },
                                                                                                                                              "pangolin_lineage": {
                                                                                                                                                "value": "B.1"
                                                                                                                                              },
                                                                                                                                              "recency": {
                                                                                                                                                "value": "One month ago"
                                                                                                                                              },
                                                                                                                                              "region": {
                                                                                                                                                "value": "Europe"
                                                                                                                                              },
                                                                                                                                              "region_exposure": {
                                                                                                                                                "value": "Europe"
                                                                                                                                              },
                                                                                                                                              "subclade_membership": {
                                                                                                                                                "value": "20A"
                                                                                                                                              },
                                                                                                                                              "submitting_lab": {
                                                                                                                                                "value": "Institute of microbiology and Immunology, Faculty of Medicine, University of Belgrade"
                                                                                                                                              },
                                                                                                                                              "url": "https://www.gisaid.org"
                                                                                                                                            }
                                                                                                                                          }
                                                                                                                                        ],
                                                                                                                                        "name": "NODE_0001141",
                                                                                                                                        "node_attrs": {
                                                                                                                                          "clade_membership": {
                                                                                                                                            "value": "20A"
                                                                                                                                          },
                                                                                                                                          "div": 7,
                                                                                                                                          "custom_location": {
                                                                                                                                            "confidence": {
                                                                                                                                              "Africa": 0.009706495391389116,
                                                                                                                                              "Asia": 0.03970195045229573,
                                                                                                                                              "Europe": 0.9340049081040794,
                                                                                                                                              "South America": 0.01577431736154307
                                                                                                                                            },
                                                                                                                                            "entropy": 0.30860485795412274,
                                                                                                                                            "value": "Europe"
                                                                                                                                          },
                                                                                                                                          "num_date": {
                                                                                                                                            "confidence": [
                                                                                                                                              2020.3860380711872,
                                                                                                                                              2020.510016638943
                                                                                                                                            ],
                                                                                                                                            "value": 2020.474579465597
                                                                                                                                          },
                                                                                                                                          "subclade_membership": {
                                                                                                                                            "value": "20A"
                                                                                                                                          }
                                                                                                                                        }
                                                                                                                                      },
                                                                                                                                      {
                                                                                                                                        "branch_attrs": {
                                                                                                                                          "mutations": {}
                                                                                                                                        },
                                                                                                                                        "children": [
                                                                                                                                          {
                                                                                                                                            "branch_attrs": {
                                                                                                                                              "labels": {
                                                                                                                                                "aa": "ORF1a: A2710V; ORF1b: H604Y"
                                                                                                                                              },
                                                                                                                                              "mutations": {
                                                                                                                                                "ORF1a": [
                                                                                                                                                  "A2710V"
                                                                                                                                                ],
                                                                                                                                                "ORF1b": [
                                                                                                                                                  "H604Y"
                                                                                                                                                ],
                                                                                                                                                "nuc": [
                                                                                                                                                  "C5974T",
                                                                                                                                                  "C8394T",
                                                                                                                                                  "C12469T",
                                                                                                                                                  "C15277T"
                                                                                                                                                ]
                                                                                                                                              }
                                                                                                                                            },
                                                                                                                                            "name": "Ecuador/USFQ-344/2020",
                                                                                                                                            "node_attrs": {
                                                                                                                                              "author": {
                                                                                                                                                "author": "Bel\u00e9n Prado-Vivar et al",
                                                                                                                                                "value": "Bel\u00e9n Prado-Vivar et al"
                                                                                                                                              },
                                                                                                                                              "clade_membership": {
                                                                                                                                                "value": "20A"
                                                                                                                                              },
                                                                                                                                              "country": {
                                                                                                                                                "value": "Ecuador"
                                                                                                                                              },
                                                                                                                                              "div": 9,
                                                                                                                                              "division": {
                                                                                                                                                "value": "Imbabura"
                                                                                                                                              },
                                                                                                                                              "division_exposure": {
                                                                                                                                                "value": "Imbabura"
                                                                                                                                              },
                                                                                                                                              "gisaid_epi_isl": {
                                                                                                                                                "value": "EPI_ISL_697789"
                                                                                                                                              },
                                                                                                                                              "host": {
                                                                                                                                                "value": "Human"
                                                                                                                                              },
                                                                                                                                              "custom_location": {
                                                                                                                                                "confidence": {
                                                                                                                                                  "South America": 1.0
                                                                                                                                                },
                                                                                                                                                "entropy": -1.000088900581841e-12,
                                                                                                                                                "value": "South America"
                                                                                                                                              },
                                                                                                                                              "location": {
                                                                                                                                                "value": "Otavalo"
                                                                                                                                              },
                                                                                                                                              "num_date": {
                                                                                                                                                "confidence": [
                                                                                                                                                  2020.6707650273224,
                                                                                                                                                  2020.6707650273224
                                                                                                                                                ],
                                                                                                                                                "value": 2020.6707650273224
                                                                                                                                              },
                                                                                                                                              "originating_lab": {
                                                                                                                                                "value": "Institute of Microbiology, Universidad San Francisco de Quito"
                                                                                                                                              },
                                                                                                                                              "pangolin_lineage": {
                                                                                                                                                "value": "B.1.6"
                                                                                                                                              },
                                                                                                                                              "recency": {
                                                                                                                                                "value": "Older"
                                                                                                                                              },
                                                                                                                                              "region": {
                                                                                                                                                "value": "South America"
                                                                                                                                              },
                                                                                                                                              "region_exposure": {
                                                                                                                                                "value": "South America"
                                                                                                                                              },
                                                                                                                                              "subclade_membership": {
                                                                                                                                                "value": "20A"
                                                                                                                                              },
                                                                                                                                              "submitting_lab": {
                                                                                                                                                "value": "Institute of Microbiology, Universidad San Francisco de Quito"
                                                                                                                                              },
                                                                                                                                              "url": "https://www.gisaid.org"
                                                                                                                                            }
                                                                                                                                          },
                                                                                                                                          {
                                                                                                                                            "branch_attrs": {
                                                                                                                                              "mutations": {}
                                                                                                                                            },
                                                                                                                                            "children": [
                                                                                                                                              {
                                                                                                                                                "branch_attrs": {
                                                                                                                                                  "mutations": {
                                                                                                                                                    "nuc": [
                                                                                                                                                      "C8809T"
                                                                                                                                                    ]
                                                                                                                                                  }
                                                                                                                                                },
                                                                                                                                                "children": [
                                                                                                                                                  {
                                                                                                                                                    "branch_attrs": {
                                                                                                                                                      "labels": {
                                                                                                                                                        "aa": "N: D399H; ORF8: G8R"
                                                                                                                                                      },
                                                                                                                                                      "mutations": {
                                                                                                                                                        "N": [
                                                                                                                                                          "D399H"
                                                                                                                                                        ],
                                                                                                                                                        "ORF8": [
                                                                                                                                                          "G8R"
                                                                                                                                                        ],
                                                                                                                                                        "nuc": [
                                                                                                                                                          "C3874A",
                                                                                                                                                          "G27915A",
                                                                                                                                                          "G29449T",
                                                                                                                                                          "G29468C"
                                                                                                                                                        ]
                                                                                                                                                      }
                                                                                                                                                    },
                                                                                                                                                    "name": "Morocco/FMP-49/2020",
                                                                                                                                                    "node_attrs": {

                                                                                                                                                      "author": {
                                                                                                                                                        "author": "Mouna Ouadghiri et al",
                                                                                                                                                        "value": "Mouna Ouadghiri et al"
                                                                                                                                                      },
                                                                                                                                                      "clade_membership": {
                                                                                                                                                        "value": "20A"
                                                                                                                                                      },
                                                                                                                                                      "country": {
                                                                                                                                                        "value": "Africa"
                                                                                                                                                      },
                                                                                                                                                      "div": 10,
                                                                                                                                                      "division": {
                                                                                                                                                        "value": "Africa"
                                                                                                                                                      },
                                                                                                                                                      "division_exposure": {
                                                                                                                                                        "value": "Africa"
                                                                                                                                                      },
                                                                                                                                                      "gisaid_epi_isl": {
                                                                                                                                                        "value": "EPI_ISL_775225"
                                                                                                                                                      },
                                                                                                                                                      "host": {
                                                                                                                                                        "value": "Human"
                                                                                                                                                      },
                                                                                                                                                      "custom_location": {
                                                                                                                                                        "confidence": {
                                                                                                                                                          "Africa": 0.9999999999999999
                                                                                                                                                        },
                                                                                                                                                        "entropy": -9.99866855976916e-13,
                                                                                                                                                        "value": "Africa"
                                                                                                                                                      },
                                                                                                                                                      "num_date": {
                                                                                                                                                        "confidence": [
                                                                                                                                                          2020.9521857923498,
                                                                                                                                                          2020.9521857923498
                                                                                                                                                        ],
                                                                                                                                                        "value": 2020.9521857923498
                                                                                                                                                      },
                                                                                                                                                      "originating_lab": {
                                                                                                                                                        "value": "Laboratoire Biolife"
                                                                                                                                                      },
                                                                                                                                                      "pangolin_lineage": {
                                                                                                                                                        "value": "B.1"
                                                                                                                                                      },
                                                                                                                                                      "recency": {
                                                                                                                                                        "value": "Older"
                                                                                                                                                      },
                                                                                                                                                      "region": {
                                                                                                                                                        "value": "Africa"
                                                                                                                                                      },
                                                                                                                                                      "region_exposure": {
                                                                                                                                                        "value": "Africa"
                                                                                                                                                      },

                                                                                                                                                      "subclade_membership": {
                                                                                                                                                        "value": "20A"
                                                                                                                                                      },
                                                                                                                                                      "submitting_lab": {
                                                                                                                                                        "value": "Laboratoire de Biotechnologie"
                                                                                                                                                      },
                                                                                                                                                      "url": "https://www.gisaid.org"
                                                                                                                                                    }
                                                                                                                                                  },
                                                                                                                                                  {
                                                                                                                                                    "branch_attrs": {
                                                                                                                                                      "mutations": {}
                                                                                                                                                    },
                                                                                                                                                    "children": [
                                                                                                                                                      {
                                                                                                                                                        "branch_attrs": {
                                                                                                                                                          "labels": {
                                                                                                                                                            "aa": "N: G25C; ORF7b: C41F"
                                                                                                                                                          },
                                                                                                                                                          "mutations": {
                                                                                                                                                            "N": [
                                                                                                                                                              "G25C"
                                                                                                                                                            ],
                                                                                                                                                            "ORF7b": [
                                                                                                                                                              "C41F"
                                                                                                                                                            ],
                                                                                                                                                            "nuc": [
                                                                                                                                                              "G5515T",
                                                                                                                                                              "T14589C",
                                                                                                                                                              "C27297T",
                                                                                                                                                              "G27877T",
                                                                                                                                                              "G28346T"
                                                                                                                                                            ]
                                                                                                                                                          }
                                                                                                                                                        },
                                                                                                                                                        "name": "Morocco/FMP-66/2021",
                                                                                                                                                        "node_attrs": {

                                                                                                                                                          "author": {
                                                                                                                                                            "author": "Myriam Seffar et al",
                                                                                                                                                            "value": "Myriam Seffar et al"
                                                                                                                                                          },
                                                                                                                                                          "clade_membership": {
                                                                                                                                                            "value": "20A"
                                                                                                                                                          },
                                                                                                                                                          "country": {
                                                                                                                                                            "value": "Africa"
                                                                                                                                                          },
                                                                                                                                                          "div": 11,
                                                                                                                                                          "division": {
                                                                                                                                                            "value": "Africa"
                                                                                                                                                          },
                                                                                                                                                          "division_exposure": {
                                                                                                                                                            "value": "Africa"
                                                                                                                                                          },
                                                                                                                                                          "gisaid_epi_isl": {
                                                                                                                                                            "value": "EPI_ISL_1103576"
                                                                                                                                                          },
                                                                                                                                                          "host": {
                                                                                                                                                            "value": "Human"
                                                                                                                                                          },
                                                                                                                                                          "custom_location": {
                                                                                                                                                            "confidence": {
                                                                                                                                                              "Africa": 1.0
                                                                                                                                                            },
                                                                                                                                                            "entropy": -1.000088900581841e-12,
                                                                                                                                                            "value": "Africa"
                                                                                                                                                          },
                                                                                                                                                          "num_date": {
                                                                                                                                                            "confidence": [
                                                                                                                                                              2021.0945205479452,
                                                                                                                                                              2021.0945205479452
                                                                                                                                                            ],
                                                                                                                                                            "value": 2021.0945205479452
                                                                                                                                                          },
                                                                                                                                                          "originating_lab": {
                                                                                                                                                            "value": "Laboratoire central de Virologie"
                                                                                                                                                          },
                                                                                                                                                          "pangolin_lineage": {
                                                                                                                                                            "value": "B.1.283"
                                                                                                                                                          },
                                                                                                                                                          "recency": {
                                                                                                                                                            "value": "3-7 days ago"
                                                                                                                                                          },
                                                                                                                                                          "region": {
                                                                                                                                                            "value": "Africa"
                                                                                                                                                          },
                                                                                                                                                          "region_exposure": {
                                                                                                                                                            "value": "Africa"
                                                                                                                                                          },

                                                                                                                                                          "subclade_membership": {
                                                                                                                                                            "value": "20A"
                                                                                                                                                          },
                                                                                                                                                          "submitting_lab": {
                                                                                                                                                            "value": "Laboratoire de Biotechnologie"
                                                                                                                                                          },
                                                                                                                                                          "url": "https://www.gisaid.org"
                                                                                                                                                        }
                                                                                                                                                      },
                                                                                                                                                      {
                                                                                                                                                        "branch_attrs": {
                                                                                                                                                          "labels": {
                                                                                                                                                            "aa": "N: S194L; ORF7b: I7L"
                                                                                                                                                          },
                                                                                                                                                          "mutations": {
                                                                                                                                                            "N": [
                                                                                                                                                              "S194L"
                                                                                                                                                            ],
                                                                                                                                                            "ORF7b": [
                                                                                                                                                              "I7L"
                                                                                                                                                            ],
                                                                                                                                                            "nuc": [
                                                                                                                                                              "A27774C",
                                                                                                                                                              "C28854T"
                                                                                                                                                            ]
                                                                                                                                                          }
                                                                                                                                                        },
                                                                                                                                                        "children": [
                                                                                                                                                          {
                                                                                                                                                            "branch_attrs": {
                                                                                                                                                              "mutations": {}
                                                                                                                                                            },
                                                                                                                                                            "name": "Netherlands/NB-RIVM-12322/2021",
                                                                                                                                                            "node_attrs": {

                                                                                                                                                              "author": {
                                                                                                                                                                "author": "Adam Meijer et al",
                                                                                                                                                                "value": "Adam Meijer et al"
                                                                                                                                                              },
                                                                                                                                                              "clade_membership": {
                                                                                                                                                                "value": "20A"
                                                                                                                                                              },
                                                                                                                                                              "country": {
                                                                                                                                                                "value": "Europe"
                                                                                                                                                              },
                                                                                                                                                              "div": 8,
                                                                                                                                                              "division": {
                                                                                                                                                                "value": "Europe"
                                                                                                                                                              },
                                                                                                                                                              "division_exposure": {
                                                                                                                                                                "value": "Europe"
                                                                                                                                                              },
                                                                                                                                                              "gisaid_epi_isl": {
                                                                                                                                                                "value": "EPI_ISL_1013938"
                                                                                                                                                              },
                                                                                                                                                              "host": {
                                                                                                                                                                "value": "Human"
                                                                                                                                                              },
                                                                                                                                                              "custom_location": {
                                                                                                                                                                "confidence": {
                                                                                                                                                                  "Europe": 0.9999999999999999
                                                                                                                                                                },
                                                                                                                                                                "entropy": -9.99866855976916e-13,
                                                                                                                                                                "value": "Europe"
                                                                                                                                                              },
                                                                                                                                                              "num_date": {
                                                                                                                                                                "confidence": [
                                                                                                                                                                  2021.0945205479452,
                                                                                                                                                                  2021.0945205479452
                                                                                                                                                                ],
                                                                                                                                                                "value": 2021.0945205479452
                                                                                                                                                              },
                                                                                                                                                              "originating_lab": {
                                                                                                                                                                "value": "Dutch COVID-19 response team"
                                                                                                                                                              },
                                                                                                                                                              "pangolin_lineage": {
                                                                                                                                                                "value": "B.1"
                                                                                                                                                              },
                                                                                                                                                              "recency": {
                                                                                                                                                                "value": "One month ago"
                                                                                                                                                              },
                                                                                                                                                              "region": {
                                                                                                                                                                "value": "Europe"
                                                                                                                                                              },
                                                                                                                                                              "region_exposure": {
                                                                                                                                                                "value": "Europe"
                                                                                                                                                              },
                                                                                                                                                              "subclade_membership": {
                                                                                                                                                                "value": "20A"
                                                                                                                                                              },
                                                                                                                                                              "submitting_lab": {
                                                                                                                                                                "value": "National Institute for Public Health and the Environment (RIVM)"
                                                                                                                                                              },
                                                                                                                                                              "url": "https://www.gisaid.org"
                                                                                                                                                            }
                                                                                                                                                          },
                                                                                                                                                          {
                                                                                                                                                            "branch_attrs": {
                                                                                                                                                              "mutations": {
                                                                                                                                                                "nuc": [
                                                                                                                                                                  "C683T",
                                                                                                                                                                  "C4901T"
                                                                                                                                                                ]
                                                                                                                                                              }
                                                                                                                                                            },
                                                                                                                                                            "name": "Netherlands/NB-RIVM-13508/2021",
                                                                                                                                                            "node_attrs": {

                                                                                                                                                              "author": {
                                                                                                                                                                "author": "Adam Meijer et al",
                                                                                                                                                                "value": "Adam Meijer et al"
                                                                                                                                                              },
                                                                                                                                                              "clade_membership": {
                                                                                                                                                                "value": "20A"
                                                                                                                                                              },
                                                                                                                                                              "country": {
                                                                                                                                                                "value": "Europe"
                                                                                                                                                              },
                                                                                                                                                              "div": 10,
                                                                                                                                                              "division": {
                                                                                                                                                                "value": "Europe"
                                                                                                                                                              },
                                                                                                                                                              "division_exposure": {
                                                                                                                                                                "value": "Europe"
                                                                                                                                                              },
                                                                                                                                                              "gisaid_epi_isl": {
                                                                                                                                                                "value": "EPI_ISL_1089926"
                                                                                                                                                              },
                                                                                                                                                              "host": {
                                                                                                                                                                "value": "Human"
                                                                                                                                                              },
                                                                                                                                                              "custom_location": {
                                                                                                                                                                "confidence": {
                                                                                                                                                                  "Europe": 0.9999999999999999
                                                                                                                                                                },
                                                                                                                                                                "entropy": -9.99866855976916e-13,
                                                                                                                                                                "value": "Europe"
                                                                                                                                                              },
                                                                                                                                                              "num_date": {
                                                                                                                                                                "confidence": [
                                                                                                                                                                  2021.0972602739726,
                                                                                                                                                                  2021.0972602739726
                                                                                                                                                                ],
                                                                                                                                                                "value": 2021.0972602739726
                                                                                                                                                              },
                                                                                                                                                              "originating_lab": {
                                                                                                                                                                "value": "Dutch COVID-19 response team"
                                                                                                                                                              },
                                                                                                                                                              "pangolin_lineage": {
                                                                                                                                                                "value": "B.1"
                                                                                                                                                              },
                                                                                                                                                              "recency": {
                                                                                                                                                                "value": "3-7 days ago"
                                                                                                                                                              },
                                                                                                                                                              "region": {
                                                                                                                                                                "value": "Europe"
                                                                                                                                                              },
                                                                                                                                                              "region_exposure": {
                                                                                                                                                                "value": "Europe"
                                                                                                                                                              },
                                                                                                                                                              "subclade_membership": {
                                                                                                                                                                "value": "20A"
                                                                                                                                                              },
                                                                                                                                                              "submitting_lab": {
                                                                                                                                                                "value": "National Institute for Public Health and the Environment (RIVM)"
                                                                                                                                                              },
                                                                                                                                                              "url": "https://www.gisaid.org"
                                                                                                                                                            }
                                                                                                                                                          }
                                                                                                                                                        ],
                                                                                                                                                        "name": "NODE_0001182",
                                                                                                                                                        "node_attrs": {
                                                                                                                                                          "clade_membership": {
                                                                                                                                                            "value": "20A"
                                                                                                                                                          },
                                                                                                                                                          "div": 8,
                                                                                                                                                          "custom_location": {
                                                                                                                                                            "confidence": {
                                                                                                                                                              "Africa": 0.0887163467972961,
                                                                                                                                                              "Asia": 0.008250886943769051,
                                                                                                                                                              "Europe": 0.8947358676541357,
                                                                                                                                                              "South America": 0.00742373413109574
                                                                                                                                                            },
                                                                                                                                                            "entropy": 0.39703927888466906,
                                                                                                                                                            "value": "Europe"
                                                                                                                                                          },
                                                                                                                                                          "num_date": {
                                                                                                                                                            "confidence": [
                                                                                                                                                              2020.9191698158024,
                                                                                                                                                              2021.0945205479452
                                                                                                                                                            ],
                                                                                                                                                            "value": 2021.0476405383379
                                                                                                                                                          },
                                                                                                                                                          "subclade_membership": {
                                                                                                                                                            "value": "20A"
                                                                                                                                                          }
                                                                                                                                                        }
                                                                                                                                                      }
                                                                                                                                                    ],
                                                                                                                                                    "name": "NODE_0000965",
                                                                                                                                                    "node_attrs": {
                                                                                                                                                      "clade_membership": {
                                                                                                                                                        "value": "20A"
                                                                                                                                                      },
                                                                                                                                                      "div": 6,
                                                                                                                                                      "custom_location": {
                                                                                                                                                        "confidence": {
                                                                                                                                                          "Africa": 0.9216459363805087,
                                                                                                                                                          "Asia": 0.0026571365725549354,
                                                                                                                                                          "Europe": 0.07169360318258618,
                                                                                                                                                          "South America": 0.0038037374472437643
                                                                                                                                                        },
                                                                                                                                                        "entropy": 0.30291008427485167,
                                                                                                                                                        "value": "Africa"
                                                                                                                                                      },
                                                                                                                                                      "num_date": {
                                                                                                                                                        "confidence": [
                                                                                                                                                          2020.7374449175504,
                                                                                                                                                          2021.082099095524
                                                                                                                                                        ],
                                                                                                                                                        "value": 2020.8263526918743
                                                                                                                                                      },
                                                                                                                                                      "subclade_membership": {
                                                                                                                                                        "value": "20A"
                                                                                                                                                      }
                                                                                                                                                    }
                                                                                                                                                  }
                                                                                                                                                ],
                                                                                                                                                "name": "NODE_0001180",
                                                                                                                                                "node_attrs": {
                                                                                                                                                  "clade_membership": {
                                                                                                                                                    "value": "20A"
                                                                                                                                                  },
                                                                                                                                                  "div": 6,
                                                                                                                                                  "custom_location": {
                                                                                                                                                    "confidence": {
                                                                                                                                                      "Africa": 0.975537364597917,
                                                                                                                                                      "Asia": 0.0013363267960226383,
                                                                                                                                                      "Europe": 0.01968926046920748,
                                                                                                                                                      "South America": 0.0033702092218336234
                                                                                                                                                    },
                                                                                                                                                    "entropy": 0.1302081534508853,
                                                                                                                                                    "value": "Africa"
                                                                                                                                                  },
                                                                                                                                                  "num_date": {
                                                                                                                                                    "confidence": [
                                                                                                                                                      2020.6885734021064,
                                                                                                                                                      2020.9234422540617
                                                                                                                                                    ],
                                                                                                                                                    "value": 2020.8244993337855
                                                                                                                                                  },
                                                                                                                                                  "subclade_membership": {
                                                                                                                                                    "value": "20A"
                                                                                                                                                  }
                                                                                                                                                }
                                                                                                                                              },
                                                                                                                                              {
                                                                                                                                                "branch_attrs": {
                                                                                                                                                  "labels": {
                                                                                                                                                    "aa": "N: T205I; ORF1a: I1398V, T1881I, A4016V; ORF1b: T1511I"
                                                                                                                                                  },
                                                                                                                                                  "mutations": {
                                                                                                                                                    "N": [
                                                                                                                                                      "T205I"
                                                                                                                                                    ],
                                                                                                                                                    "ORF1a": [
                                                                                                                                                      "I1398V",
                                                                                                                                                      "T1881I",
                                                                                                                                                      "A4016V"
                                                                                                                                                    ],
                                                                                                                                                    "ORF1b": [
                                                                                                                                                      "T1511I"
                                                                                                                                                    ],
                                                                                                                                                    "nuc": [
                                                                                                                                                      "A481G",
                                                                                                                                                      "A4457G",
                                                                                                                                                      "C5144T",
                                                                                                                                                      "C5907T",
                                                                                                                                                      "C12312T",
                                                                                                                                                      "C17304G",
                                                                                                                                                      "C17999T",
                                                                                                                                                      "C28887T"
                                                                                                                                                    ]
                                                                                                                                                  }
                                                                                                                                                },
                                                                                                                                                "children": [
                                                                                                                                                  {
                                                                                                                                                    "branch_attrs": {
                                                                                                                                                      "labels": {
                                                                                                                                                        "aa": "S: A771S"
                                                                                                                                                      },
                                                                                                                                                      "mutations": {
                                                                                                                                                        "S": [
                                                                                                                                                          "A771S"
                                                                                                                                                        ],
                                                                                                                                                        "nuc": [
                                                                                                                                                          "C6896T",
                                                                                                                                                          "G23873T"
                                                                                                                                                        ]
                                                                                                                                                      }
                                                                                                                                                    },
                                                                                                                                                    "name": "Congo/Q001C106AH_2101-TM-r1-020/2020",
                                                                                                                                                    "node_attrs": {
                                                                                                                                                      "author": {
                                                                                                                                                        "author": "Angel Angelov et al",
                                                                                                                                                        "value": "Angel Angelov et al"
                                                                                                                                                      },
                                                                                                                                                      "clade_membership": {
                                                                                                                                                        "value": "20A"
                                                                                                                                                      },
                                                                                                                                                      "country": {
                                                                                                                                                        "value": "Africa"
                                                                                                                                                      },
                                                                                                                                                      "div": 15,
                                                                                                                                                      "division": {
                                                                                                                                                        "value": "Africa"
                                                                                                                                                      },
                                                                                                                                                      "division_exposure": {
                                                                                                                                                        "value": "Africa"
                                                                                                                                                      },
                                                                                                                                                      "gisaid_epi_isl": {
                                                                                                                                                        "value": "EPI_ISL_912370"
                                                                                                                                                      },
                                                                                                                                                      "host": {
                                                                                                                                                        "value": "Human"
                                                                                                                                                      },
                                                                                                                                                      "custom_location": {
                                                                                                                                                        "confidence": {
                                                                                                                                                          "Africa": 1.0
                                                                                                                                                        },
                                                                                                                                                        "entropy": -1.000088900581841e-12,
                                                                                                                                                        "value": "Africa"
                                                                                                                                                      },
                                                                                                                                                      "num_date": {
                                                                                                                                                        "confidence": [
                                                                                                                                                          2020.9767759562842,
                                                                                                                                                          2020.9767759562842
                                                                                                                                                        ],
                                                                                                                                                        "value": 2020.9767759562842
                                                                                                                                                      },
                                                                                                                                                      "originating_lab": {
                                                                                                                                                        "value": "Fondation Congolaise pour la recherche medicale (FCRM), Francine Ntoumi"
                                                                                                                                                      },
                                                                                                                                                      "pangolin_lineage": {
                                                                                                                                                        "value": "B.1.214"
                                                                                                                                                      },
                                                                                                                                                      "recency": {
                                                                                                                                                        "value": "Older"
                                                                                                                                                      },
                                                                                                                                                      "region": {
                                                                                                                                                        "value": "Africa"
                                                                                                                                                      },
                                                                                                                                                      "region_exposure": {
                                                                                                                                                        "value": "Africa"
                                                                                                                                                      },
                                                                                                                                                      "subclade_membership": {
                                                                                                                                                        "value": "20A"
                                                                                                                                                      },
                                                                                                                                                      "submitting_lab": {
                                                                                                                                                        "value": "NGS Competence Center Tuebingen, Institut f\u00fcr Medizinische Mikrobiologie und Hygiene, Universitaetsklinikum T\u00fcbingen"
                                                                                                                                                      },
                                                                                                                                                      "url": "https://www.gisaid.org"
                                                                                                                                                    }
                                                                                                                                                  },
                                                                                                                                                  {
                                                                                                                                                    "branch_attrs": {
                                                                                                                                                      "mutations": {}
                                                                                                                                                    },
                                                                                                                                                    "children": [
                                                                                                                                                      {
                                                                                                                                                        "branch_attrs": {
                                                                                                                                                          "mutations": {}
                                                                                                                                                        },
                                                                                                                                                        "name": "Congo/Q001C100A3_2101-TM-r1-014/2020",
                                                                                                                                                        "node_attrs": {
                                                                                                                                                          "author": {
                                                                                                                                                            "author": "Angel Angelov et al",
                                                                                                                                                            "value": "Angel Angelov et al"
                                                                                                                                                          },
                                                                                                                                                          "clade_membership": {
                                                                                                                                                            "value": "20A"
                                                                                                                                                          },
                                                                                                                                                          "country": {
                                                                                                                                                            "value": "Africa"
                                                                                                                                                          },
                                                                                                                                                          "div": 13,
                                                                                                                                                          "division": {
                                                                                                                                                            "value": "Africa"
                                                                                                                                                          },
                                                                                                                                                          "division_exposure": {
                                                                                                                                                            "value": "Africa"
                                                                                                                                                          },
                                                                                                                                                          "gisaid_epi_isl": {
                                                                                                                                                            "value": "EPI_ISL_912365"
                                                                                                                                                          },
                                                                                                                                                          "host": {
                                                                                                                                                            "value": "Human"
                                                                                                                                                          },
                                                                                                                                                          "custom_location": {
                                                                                                                                                            "confidence": {
                                                                                                                                                              "Africa": 0.9999999999999999
                                                                                                                                                            },
                                                                                                                                                            "entropy": -9.99866855976916e-13,
                                                                                                                                                            "value": "Africa"
                                                                                                                                                          },
                                                                                                                                                          "num_date": {
                                                                                                                                                            "confidence": [
                                                                                                                                                              2020.9767759562842,
                                                                                                                                                              2020.9767759562842
                                                                                                                                                            ],
                                                                                                                                                            "value": 2020.9767759562842
                                                                                                                                                          },
                                                                                                                                                          "originating_lab": {
                                                                                                                                                            "value": "Fondation Congolaise pour la recherche medicale (FCRM), Francine Ntoumi"
                                                                                                                                                          },
                                                                                                                                                          "pangolin_lineage": {
                                                                                                                                                            "value": "B.1.214"
                                                                                                                                                          },
                                                                                                                                                          "recency": {
                                                                                                                                                            "value": "Older"
                                                                                                                                                          },
                                                                                                                                                          "region": {
                                                                                                                                                            "value": "Africa"
                                                                                                                                                          },
                                                                                                                                                          "region_exposure": {
                                                                                                                                                            "value": "Africa"
                                                                                                                                                          },
                                                                                                                                                          "subclade_membership": {
                                                                                                                                                            "value": "20A"
                                                                                                                                                          },
                                                                                                                                                          "submitting_lab": {
                                                                                                                                                            "value": "NGS Competence Center Tuebingen, Institut f\u00fcr Medizinische Mikrobiologie und Hygiene, Universitaetsklinikum T\u00fcbingen"
                                                                                                                                                          },
                                                                                                                                                          "url": "https://www.gisaid.org"
                                                                                                                                                        }
                                                                                                                                                      },
                                                                                                                                                      {
                                                                                                                                                        "branch_attrs": {
                                                                                                                                                          "mutations": {
                                                                                                                                                            "nuc": [
                                                                                                                                                              "G10981T"
                                                                                                                                                            ]
                                                                                                                                                          }
                                                                                                                                                        },
                                                                                                                                                        "children": [
                                                                                                                                                          {
                                                                                                                                                            "branch_attrs": {
                                                                                                                                                              "mutations": {
                                                                                                                                                                "nuc": [
                                                                                                                                                                  "T5863C",
                                                                                                                                                                  "C6896T"
                                                                                                                                                                ]
                                                                                                                                                              }
                                                                                                                                                            },
                                                                                                                                                            "name": "Congo/Q001C113A0_2101-TM-r1-027/2021",
                                                                                                                                                            "node_attrs": {
                                                                                                                                                              "author": {
                                                                                                                                                                "author": "Angel Angelov et al",
                                                                                                                                                                "value": "Angel Angelov et al"
                                                                                                                                                              },
                                                                                                                                                              "clade_membership": {
                                                                                                                                                                "value": "20A"
                                                                                                                                                              },
                                                                                                                                                              "country": {
                                                                                                                                                                "value": "Africa"
                                                                                                                                                              },
                                                                                                                                                              "div": 16,
                                                                                                                                                              "division": {
                                                                                                                                                                "value": "Africa"
                                                                                                                                                              },
                                                                                                                                                              "division_exposure": {
                                                                                                                                                                "value": "Africa"
                                                                                                                                                              },
                                                                                                                                                              "gisaid_epi_isl": {
                                                                                                                                                                "value": "EPI_ISL_912376"
                                                                                                                                                              },
                                                                                                                                                              "host": {
                                                                                                                                                                "value": "Human"
                                                                                                                                                              },
                                                                                                                                                              "custom_location": {
                                                                                                                                                                "confidence": {
                                                                                                                                                                  "Africa": 0.9999999999999999
                                                                                                                                                                },
                                                                                                                                                                "entropy": -9.99866855976916e-13,
                                                                                                                                                                "value": "Africa"
                                                                                                                                                              },
                                                                                                                                                              "num_date": {
                                                                                                                                                                "confidence": [
                                                                                                                                                                  2021.009589041096,
                                                                                                                                                                  2021.009589041096
                                                                                                                                                                ],
                                                                                                                                                                "value": 2021.009589041096
                                                                                                                                                              },
                                                                                                                                                              "originating_lab": {
                                                                                                                                                                "value": "Fondation Congolaise pour la recherche medicale (FCRM), Francine Ntoumi"
                                                                                                                                                              },
                                                                                                                                                              "pangolin_lineage": {
                                                                                                                                                                "value": "B.1.214"
                                                                                                                                                              },
                                                                                                                                                              "recency": {
                                                                                                                                                                "value": "Older"
                                                                                                                                                              },
                                                                                                                                                              "region": {
                                                                                                                                                                "value": "Africa"
                                                                                                                                                              },
                                                                                                                                                              "region_exposure": {
                                                                                                                                                                "value": "Africa"
                                                                                                                                                              },
                                                                                                                                                              "subclade_membership": {
                                                                                                                                                                "value": "20A"
                                                                                                                                                              },
                                                                                                                                                              "submitting_lab": {
                                                                                                                                                                "value": "NGS Competence Center Tuebingen, Institut f\u00fcr Medizinische Mikrobiologie und Hygiene, Universitaetsklinikum T\u00fcbingen"
                                                                                                                                                              },
                                                                                                                                                              "url": "https://www.gisaid.org"
                                                                                                                                                            }
                                                                                                                                                          },
                                                                                                                                                          {
                                                                                                                                                            "branch_attrs": {
                                                                                                                                                              "mutations": {}
                                                                                                                                                            },
                                                                                                                                                            "name": "Congo/Q001C114A8_2101-TM-r1-028/2021",
                                                                                                                                                            "node_attrs": {
                                                                                                                                                              "author": {
                                                                                                                                                                "author": "Angel Angelov et al",
                                                                                                                                                                "value": "Angel Angelov et al"
                                                                                                                                                              },
                                                                                                                                                              "clade_membership": {
                                                                                                                                                                "value": "20A"
                                                                                                                                                              },
                                                                                                                                                              "country": {
                                                                                                                                                                "value": "Africa"
                                                                                                                                                              },
                                                                                                                                                              "div": 14,
                                                                                                                                                              "division": {
                                                                                                                                                                "value": "Africa"
                                                                                                                                                              },
                                                                                                                                                              "division_exposure": {
                                                                                                                                                                "value": "Africa"
                                                                                                                                                              },
                                                                                                                                                              "gisaid_epi_isl": {
                                                                                                                                                                "value": "EPI_ISL_912377"
                                                                                                                                                              },
                                                                                                                                                              "host": {
                                                                                                                                                                "value": "Human"
                                                                                                                                                              },
                                                                                                                                                              "custom_location": {
                                                                                                                                                                "confidence": {
                                                                                                                                                                  "Africa": 0.9999999999999999
                                                                                                                                                                },
                                                                                                                                                                "entropy": -9.99866855976916e-13,
                                                                                                                                                                "value": "Africa"
                                                                                                                                                              },
                                                                                                                                                              "num_date": {
                                                                                                                                                                "confidence": [
                                                                                                                                                                  2021.009589041096,
                                                                                                                                                                  2021.009589041096
                                                                                                                                                                ],
                                                                                                                                                                "value": 2021.009589041096
                                                                                                                                                              },
                                                                                                                                                              "originating_lab": {
                                                                                                                                                                "value": "Fondation Congolaise pour la recherche medicale (FCRM), Francine Ntoumi"
                                                                                                                                                              },
                                                                                                                                                              "pangolin_lineage": {
                                                                                                                                                                "value": "B.1.214"
                                                                                                                                                              },
                                                                                                                                                              "recency": {
                                                                                                                                                                "value": "Older"
                                                                                                                                                              },
                                                                                                                                                              "region": {
                                                                                                                                                                "value": "Africa"
                                                                                                                                                              },
                                                                                                                                                              "region_exposure": {
                                                                                                                                                                "value": "Africa"
                                                                                                                                                              },
                                                                                                                                                              "subclade_membership": {
                                                                                                                                                                "value": "20A"
                                                                                                                                                              },
                                                                                                                                                              "submitting_lab": {
                                                                                                                                                                "value": "NGS Competence Center Tuebingen, Institut f\u00fcr Medizinische Mikrobiologie und Hygiene, Universitaetsklinikum T\u00fcbingen"
                                                                                                                                                              },
                                                                                                                                                              "url": "https://www.gisaid.org"
                                                                                                                                                            }
                                                                                                                                                          }
                                                                                                                                                        ],
                                                                                                                                                        "name": "NODE_0001169",
                                                                                                                                                        "node_attrs": {
                                                                                                                                                          "clade_membership": {
                                                                                                                                                            "value": "20A"
                                                                                                                                                          },
                                                                                                                                                          "div": 14,
                                                                                                                                                          "custom_location": {
                                                                                                                                                            "confidence": {
                                                                                                                                                              "Africa": 0.9993515834120618
                                                                                                                                                            },
                                                                                                                                                            "entropy": 0.005891344007371791,
                                                                                                                                                            "value": "Africa"
                                                                                                                                                          },
                                                                                                                                                          "num_date": {
                                                                                                                                                            "confidence": [
                                                                                                                                                              2020.9517045932653,
                                                                                                                                                              2021.005436134338
                                                                                                                                                            ],
                                                                                                                                                            "value": 2020.97634204196
                                                                                                                                                          },
                                                                                                                                                          "subclade_membership": {
                                                                                                                                                            "value": "20A"
                                                                                                                                                          }
                                                                                                                                                        }
                                                                                                                                                      }
                                                                                                                                                    ],
                                                                                                                                                    "name": "NODE_0000970",
                                                                                                                                                    "node_attrs": {
                                                                                                                                                      "clade_membership": {
                                                                                                                                                        "value": "20A"
                                                                                                                                                      },
                                                                                                                                                      "div": 13,
                                                                                                                                                      "custom_location": {
                                                                                                                                                        "confidence": {
                                                                                                                                                          "Africa": 0.9990618624714591
                                                                                                                                                        },
                                                                                                                                                        "entropy": 0.008182566627924928,
                                                                                                                                                        "value": "Africa"
                                                                                                                                                      },
                                                                                                                                                      "num_date": {
                                                                                                                                                        "confidence": [
                                                                                                                                                          2020.9010633330986,
                                                                                                                                                          2020.9767759562842
                                                                                                                                                        ],
                                                                                                                                                        "value": 2020.959920381323
                                                                                                                                                      },
                                                                                                                                                      "subclade_membership": {
                                                                                                                                                        "value": "20A"
                                                                                                                                                      }
                                                                                                                                                    }
                                                                                                                                                  }
                                                                                                                                                ],
                                                                                                                                                "name": "NODE_0001167",
                                                                                                                                                "node_attrs": {
                                                                                                                                                  "clade_membership": {
                                                                                                                                                    "value": "20A"
                                                                                                                                                  },
                                                                                                                                                  "div": 13,
                                                                                                                                                  "custom_location": {
                                                                                                                                                    "confidence": {
                                                                                                                                                      "Africa": 0.995221507900338,
                                                                                                                                                      "Europe": 0.0032371860981568186,
                                                                                                                                                      "South America": 0.0011476067258310858
                                                                                                                                                    },
                                                                                                                                                    "entropy": 0.034271383924183954,
                                                                                                                                                    "value": "Africa"
                                                                                                                                                  },
                                                                                                                                                  "num_date": {
                                                                                                                                                    "confidence": [
                                                                                                                                                      2020.8574957063574,
                                                                                                                                                      2020.973041308353
                                                                                                                                                    ],
                                                                                                                                                    "value": 2020.934661470677
                                                                                                                                                  },
                                                                                                                                                  "subclade_membership": {
                                                                                                                                                    "value": "20A"
                                                                                                                                                  }
                                                                                                                                                }
                                                                                                                                              }
                                                                                                                                            ],
                                                                                                                                            "name": "NODE_0000963",
                                                                                                                                            "node_attrs": {
                                                                                                                                              "clade_membership": {
                                                                                                                                                "value": "20A"
                                                                                                                                              },
                                                                                                                                              "div": 5,
                                                                                                                                              "custom_location": {
                                                                                                                                                "confidence": {
                                                                                                                                                  "Africa": 0.9350534100313977,
                                                                                                                                                  "Asia": 0.005780366682633485,
                                                                                                                                                  "Europe": 0.037617955052132376,
                                                                                                                                                  "South America": 0.021314138738992263
                                                                                                                                                },
                                                                                                                                                "entropy": 0.30012208384505135,
                                                                                                                                                "value": "Africa"
                                                                                                                                              },
                                                                                                                                              "num_date": {
                                                                                                                                                "confidence": [
                                                                                                                                                  2020.367008468441,
                                                                                                                                                  2020.9095897895263
                                                                                                                                                ],
                                                                                                                                                "value": 2020.593433612885
                                                                                                                                              },
                                                                                                                                              "subclade_membership": {
                                                                                                                                                "value": "20A"
                                                                                                                                              }
                                                                                                                                            }
                                                                                                                                          }
                                                                                                                                        ],
                                                                                                                                        "name": "NODE_0000962",
                                                                                                                                        "node_attrs": {
                                                                                                                                          "clade_membership": {
                                                                                                                                            "value": "20A"
                                                                                                                                          },
                                                                                                                                          "div": 5,
                                                                                                                                          "custom_location": {
                                                                                                                                            "confidence": {
                                                                                                                                              "Africa": 0.26383681692312533,
                                                                                                                                              "Asia": 0.08736809855059109,
                                                                                                                                              "Europe": 0.2835551281388067,
                                                                                                                                              "South America": 0.3626472990032041
                                                                                                                                            },
                                                                                                                                            "entropy": 1.3071174099776215,
                                                                                                                                            "value": "South America"
                                                                                                                                          },
                                                                                                                                          "num_date": {
                                                                                                                                            "confidence": [
                                                                                                                                              2020.3789340445107,
                                                                                                                                              2020.6522939477945
                                                                                                                                            ],
                                                                                                                                            "value": 2020.4799867093918
                                                                                                                                          },
                                                                                                                                          "subclade_membership": {
                                                                                                                                            "value": "20A"
                                                                                                                                          }
                                                                                                                                        }
                                                                                                                                      }
                                                                                                                                    ],
                                                                                                                                    "name": "NODE_0000960",
                                                                                                                                    "node_attrs": {
                                                                                                                                      "clade_membership": {
                                                                                                                                        "value": "20A"
                                                                                                                                      },
                                                                                                                                      "div": 5,
                                                                                                                                      "custom_location": {
                                                                                                                                        "confidence": {
                                                                                                                                          "Africa": 0.08699355137107563,
                                                                                                                                          "Asia": 0.2606130354747189,
                                                                                                                                          "Europe": 0.5434999198407557,
                                                                                                                                          "South America": 0.10714274301293493
                                                                                                                                        },
                                                                                                                                        "entropy": 1.1460544237068144,
                                                                                                                                        "value": "Europe"
                                                                                                                                      },
                                                                                                                                      "num_date": {
                                                                                                                                        "confidence": [
                                                                                                                                          2020.2182999765528,
                                                                                                                                          2020.4754669174467
                                                                                                                                        ],
                                                                                                                                        "value": 2020.3906327062382
                                                                                                                                      },
                                                                                                                                      "subclade_membership": {
                                                                                                                                        "value": "20A"
                                                                                                                                      }
                                                                                                                                    }
                                                                                                                                  }
                                                                                                                                ],
                                                                                                                                "name": "NODE_0000957",
                                                                                                                                "node_attrs": {
                                                                                                                                  "clade_membership": {
                                                                                                                                    "value": "20A"
                                                                                                                                  },
                                                                                                                                  "div": 5,
                                                                                                                                  "custom_location": {
                                                                                                                                    "confidence": {
                                                                                                                                      "Africa": 0.058301678703114736,
                                                                                                                                      "Asia": 0.7553992824917435,
                                                                                                                                      "Europe": 0.16429881365239754,
                                                                                                                                      "South America": 0.021534839773377477
                                                                                                                                    },
                                                                                                                                    "entropy": 0.7609528401905785,
                                                                                                                                    "value": "Asia"
                                                                                                                                  },
                                                                                                                                  "num_date": {
                                                                                                                                    "confidence": [
                                                                                                                                      2020.221603184011,
                                                                                                                                      2020.2887642293024
                                                                                                                                    ],
                                                                                                                                    "value": 2020.249899549957
                                                                                                                                  },
                                                                                                                                  "subclade_membership": {
                                                                                                                                    "value": "20A"
                                                                                                                                  }
                                                                                                                                }
                                                                                                                              }
                                                                                                                            ],
                                                                                                                            "name": "NODE_0000956",
                                                                                                                            "node_attrs": {
                                                                                                                              "clade_membership": {
                                                                                                                                "value": "20A"
                                                                                                                              },
                                                                                                                              "div": 5,
                                                                                                                              "custom_location": {
                                                                                                                                "confidence": {
                                                                                                                                  "Africa": 0.005035138107452214,
                                                                                                                                  "Asia": 0.9548508671590531,
                                                                                                                                  "Europe": 0.037011655225163864,
                                                                                                                                  "South America": 0.0029976314822572447
                                                                                                                                },
                                                                                                                                "entropy": 0.2112393309017901,
                                                                                                                                "value": "Asia"
                                                                                                                              },
                                                                                                                              "num_date": {
                                                                                                                                "confidence": [
                                                                                                                                  2020.227171394142,
                                                                                                                                  2020.2445355191257
                                                                                                                                ],
                                                                                                                                "value": 2020.2445355191257
                                                                                                                              },
                                                                                                                              "subclade_membership": {
                                                                                                                                "value": "20A"
                                                                                                                              }
                                                                                                                            }
                                                                                                                          }
                                                                                                                        ],
                                                                                                                        "name": "NODE_0000954",
                                                                                                                        "node_attrs": {
                                                                                                                          "clade_membership": {
                                                                                                                            "value": "20A"
                                                                                                                          },
                                                                                                                          "div": 5,
                                                                                                                          "custom_location": {
                                                                                                                            "confidence": {
                                                                                                                              "Africa": 0.004147427009759774,
                                                                                                                              "Asia": 0.9529054511314985,
                                                                                                                              "Europe": 0.04072236911171438,
                                                                                                                              "South America": 0.0021207234299409792
                                                                                                                            },
                                                                                                                            "entropy": 0.2131735440711081,
                                                                                                                            "value": "Asia"
                                                                                                                          },
                                                                                                                          "num_date": {
                                                                                                                            "confidence": [
                                                                                                                              2020.2161625258423,
                                                                                                                              2020.2419643297249
                                                                                                                            ],
                                                                                                                            "value": 2020.2251875550332
                                                                                                                          },
                                                                                                                          "subclade_membership": {
                                                                                                                            "value": "20A"
                                                                                                                          }
                                                                                                                        }
                                                                                                                      }
                                                                                                                    ],
                                                                                                                    "name": "NODE_0000950",
                                                                                                                    "node_attrs": {
                                                                                                                      "clade_membership": {
                                                                                                                        "value": "20A"
                                                                                                                      },
                                                                                                                      "div": 5,
                                                                                                                      "custom_location": {
                                                                                                                        "confidence": {
                                                                                                                          "Africa": 0.03908621315252136,
                                                                                                                          "Asia": 0.7421361919254466,
                                                                                                                          "Europe": 0.21061983961947342,
                                                                                                                          "South America": 0.0077251018893416965
                                                                                                                        },
                                                                                                                        "entropy": 0.7174002132297548,
                                                                                                                        "value": "Asia"
                                                                                                                      },
                                                                                                                      "num_date": {
                                                                                                                        "confidence": [
                                                                                                                          2020.2097412757319,
                                                                                                                          2020.2288173654192
                                                                                                                        ],
                                                                                                                        "value": 2020.2165712636574
                                                                                                                      },
                                                                                                                      "subclade_membership": {
                                                                                                                        "value": "20A"
                                                                                                                      }
                                                                                                                    }
                                                                                                                  }
                                                                                                                ],
                                                                                                                "name": "NODE_0000944",
                                                                                                                "node_attrs": {
                                                                                                                  "clade_membership": {
                                                                                                                    "value": "20A"
                                                                                                                  },
                                                                                                                  "div": 5,
                                                                                                                  "custom_location": {
                                                                                                                    "confidence": {
                                                                                                                      "Africa": 0.045688986314005565,
                                                                                                                      "Asia": 0.19011049633280713,
                                                                                                                      "Europe": 0.7528735941098791,
                                                                                                                      "South America": 0.010472229658048676
                                                                                                                    },
                                                                                                                    "entropy": 0.7247053385150347,
                                                                                                                    "value": "Europe"
                                                                                                                  },
                                                                                                                  "num_date": {
                                                                                                                    "confidence": [
                                                                                                                      2020.2066071666275,
                                                                                                                      2020.2195921683474
                                                                                                                    ],
                                                                                                                    "value": 2020.2157409119789
                                                                                                                  },
                                                                                                                  "subclade_membership": {
                                                                                                                    "value": "20A"
                                                                                                                  }
                                                                                                                }
                                                                                                              }
                                                                                                            ],
                                                                                                            "name": "NODE_0000941",
                                                                                                            "node_attrs": {
                                                                                                              "clade_membership": {
                                                                                                                "value": "20A"
                                                                                                              },
                                                                                                              "div": 5,
                                                                                                              "custom_location": {
                                                                                                                "confidence": {
                                                                                                                  "Africa": 0.07461804899021883,
                                                                                                                  "Asia": 0.07289298666890345,
                                                                                                                  "Europe": 0.8415385717739181,
                                                                                                                  "South America": 0.010052029360908625
                                                                                                                },
                                                                                                                "entropy": 0.5829679386881244,
                                                                                                                "value": "Europe"
                                                                                                              },
                                                                                                              "num_date": {
                                                                                                                "confidence": [
                                                                                                                  2020.1991225049976,
                                                                                                                  2020.2161079846292
                                                                                                                ],
                                                                                                                "value": 2020.2079510341875
                                                                                                              },
                                                                                                              "subclade_membership": {
                                                                                                                "value": "20A"
                                                                                                              }
                                                                                                            }
                                                                                                          }
                                                                                                        ],
                                                                                                        "name": "NODE_0000938",
                                                                                                        "node_attrs": {
                                                                                                          "clade_membership": {
                                                                                                            "value": "20A"
                                                                                                          },
                                                                                                          "div": 5,
                                                                                                          "custom_location": {
                                                                                                            "confidence": {
                                                                                                              "Africa": 0.05683201647290735,
                                                                                                              "Asia": 0.04830458219306021,
                                                                                                              "Europe": 0.8810490296788602,
                                                                                                              "South America": 0.01076724579926461
                                                                                                            },
                                                                                                            "entropy": 0.489308354840753,
                                                                                                            "value": "Europe"
                                                                                                          },
                                                                                                          "num_date": {
                                                                                                            "confidence": [
                                                                                                              2020.1899678118236,
                                                                                                              2020.2139666072778
                                                                                                            ],
                                                                                                            "value": 2020.1992278188532
                                                                                                          },
                                                                                                          "subclade_membership": {
                                                                                                            "value": "20A"
                                                                                                          }
                                                                                                        }
                                                                                                      }
                                                                                                    ],
                                                                                                    "name": "NODE_0000923",
                                                                                                    "node_attrs": {
                                                                                                      "clade_membership": {
                                                                                                        "value": "20A"
                                                                                                      },
                                                                                                      "div": 5,
                                                                                                      "custom_location": {
                                                                                                        "confidence": {
                                                                                                          "Africa": 0.12057270550412187,
                                                                                                          "Asia": 0.05364387823104103,
                                                                                                          "Europe": 0.806913403544055,
                                                                                                          "South America": 0.017854068931966734
                                                                                                        },
                                                                                                        "entropy": 0.664810954729322,
                                                                                                        "value": "Europe"
                                                                                                      },
                                                                                                      "num_date": {
                                                                                                        "confidence": [
                                                                                                          2020.1819854980295,
                                                                                                          2020.2068137988256
                                                                                                        ],
                                                                                                        "value": 2020.1906544376104
                                                                                                      },
                                                                                                      "subclade_membership": {
                                                                                                        "value": "20A"
                                                                                                      }
                                                                                                    }
                                                                                                  }
                                                                                                ],
                                                                                                "name": "NODE_0000917",
                                                                                                "node_attrs": {
                                                                                                  "clade_membership": {
                                                                                                    "value": "20A"
                                                                                                  },
                                                                                                  "div": 5,
                                                                                                  "custom_location": {
                                                                                                    "confidence": {
                                                                                                      "Africa": 0.11018098896504779,
                                                                                                      "Asia": 0.01839764601638513,
                                                                                                      "Europe": 0.8614119502826314,
                                                                                                      "South America": 0.009335766572718248
                                                                                                    },
                                                                                                    "entropy": 0.49396497661197947,
                                                                                                    "value": "Europe"
                                                                                                  },
                                                                                                  "num_date": {
                                                                                                    "confidence": [
                                                                                                      2020.1801102942838,
                                                                                                      2020.1933938357954
                                                                                                    ],
                                                                                                    "value": 2020.1897248374612
                                                                                                  },
                                                                                                  "subclade_membership": {
                                                                                                    "value": "20A"
                                                                                                  }
                                                                                                }
                                                                                              }
                                                                                            ],
                                                                                            "name": "NODE_0000818",
                                                                                            "node_attrs": {
                                                                                              "clade_membership": {
                                                                                                "value": "20A"
                                                                                              },
                                                                                              "div": 5,
                                                                                              "custom_location": {
                                                                                                "confidence": {
                                                                                                  "Africa": 0.15868654300484614,
                                                                                                  "Asia": 0.011012178483272062,
                                                                                                  "Europe": 0.8173399261855232,
                                                                                                  "South America": 0.01215062491863118
                                                                                                },
                                                                                                "entropy": 0.5664432860221181,
                                                                                                "value": "Europe"
                                                                                              },
                                                                                              "num_date": {
                                                                                                "confidence": [
                                                                                                  2020.1725762863741,
                                                                                                  2020.187078166148
                                                                                                ],
                                                                                                "value": 2020.1819181877465
                                                                                              },
                                                                                              "subclade_membership": {
                                                                                                "value": "20A"
                                                                                              }
                                                                                            }
                                                                                          }
                                                                                        ],
                                                                                        "name": "NODE_0001136",
                                                                                        "node_attrs": {
                                                                                          "clade_membership": {
                                                                                            "value": "20A"
                                                                                          },
                                                                                          "div": 5,
                                                                                          "custom_location": {
                                                                                            "confidence": {
                                                                                              "Africa": 0.6954022731507377,
                                                                                              "Asia": 0.0012692608760627294,
                                                                                              "Europe": 0.2742363923350983,
                                                                                              "South America": 0.02908982831665876
                                                                                            },
                                                                                            "entropy": 0.7188083218026,
                                                                                            "value": "Africa"
                                                                                          },
                                                                                          "num_date": {
                                                                                            "confidence": [
                                                                                              2020.16389065484,
                                                                                              2020.1818096450509
                                                                                            ],
                                                                                            "value": 2020.1807976519278
                                                                                          },
                                                                                          "subclade_membership": {
                                                                                            "value": "20A"
                                                                                          }
                                                                                        }
                                                                                      }
                                                                                    ],
                                                                                    "name": "NODE_0000879",
                                                                                    "node_attrs": {
                                                                                      "clade_membership": {
                                                                                        "value": "20A"
                                                                                      },
                                                                                      "div": 4,
                                                                                      "custom_location": {
                                                                                        "confidence": {
                                                                                          "Africa": 0.6183569442659185,
                                                                                          "Asia": 0.0138285552842922,
                                                                                          "Europe": 0.3538405702713786,
                                                                                          "South America": 0.013487867497362345
                                                                                        },
                                                                                        "entropy": 0.7860976948603527,
                                                                                        "value": "Africa"
                                                                                      },
                                                                                      "num_date": {
                                                                                        "confidence": [
                                                                                          2020.1503756033821,
                                                                                          2020.1761843505174
                                                                                        ],
                                                                                        "value": 2020.1564395919916
                                                                                      },
                                                                                      "subclade_membership": {
                                                                                        "value": "20A"
                                                                                      }
                                                                                    }
                                                                                  }
                                                                                ],
                                                                                "name": "NODE_0000876",
                                                                                "node_attrs": {
                                                                                  "clade_membership": {
                                                                                    "value": "20A"
                                                                                  },
                                                                                  "div": 4,
                                                                                  "custom_location": {
                                                                                    "confidence": {
                                                                                      "Africa": 0.41532413854663486,
                                                                                      "Asia": 0.01062949733009226,
                                                                                      "Europe": 0.5619792671870335,
                                                                                      "South America": 0.010565674895987148
                                                                                    },
                                                                                    "entropy": 0.7953805452728413,
                                                                                    "value": "Europe"
                                                                                  },
                                                                                  "num_date": {
                                                                                    "confidence": [
                                                                                      2020.1450550528818,
                                                                                      2020.1580244838658
                                                                                    ],
                                                                                    "value": 2020.1490449160244
                                                                                  },
                                                                                  "subclade_membership": {
                                                                                    "value": "20A"
                                                                                  }
                                                                                }
                                                                              }
                                                                            ],
                                                                            "name": "NODE_0000871",
                                                                            "node_attrs": {
                                                                              "clade_membership": {
                                                                                "value": "20A"
                                                                              },
                                                                              "div": 4,
                                                                              "custom_location": {
                                                                                "confidence": {
                                                                                  "Africa": 0.07714735910470304,
                                                                                  "Europe": 0.8834853337372859,
                                                                                  "North America": 0.012417908486845099,
                                                                                  "South America": 0.01470540827879091
                                                                                },
                                                                                "entropy": 0.47845066124475355,
                                                                                "value": "Europe"
                                                                              },
                                                                              "num_date": {
                                                                                "confidence": [
                                                                                  2020.1431930784743,
                                                                                  2020.1516394353646
                                                                                ],
                                                                                "value": 2020.148068635494
                                                                              },
                                                                              "subclade_membership": {
                                                                                "value": "20A"
                                                                              }
                                                                            }
                                                                          }
                                                                        ],
                                                                        "name": "NODE_0000868",
                                                                        "node_attrs": {
                                                                          "clade_membership": {
                                                                            "value": "20A"
                                                                          },
                                                                          "div": 4,
                                                                          "custom_location": {
                                                                            "confidence": {
                                                                              "Africa": 0.028186596188057383,
                                                                              "Asia": 0.011732226721172209,
                                                                              "Europe": 0.9466147596654504,
                                                                              "South America": 0.011489352141512567
                                                                            },
                                                                            "entropy": 0.26879141733956896,
                                                                            "value": "Europe"
                                                                          },
                                                                          "num_date": {
                                                                            "confidence": [
                                                                              2020.1328670259297,
                                                                              2020.1496880846373
                                                                            ],
                                                                            "value": 2020.148023019639
                                                                          },
                                                                          "subclade_membership": {
                                                                            "value": "20A"
                                                                          }
                                                                        }
                                                                      },
                                                                      {
                                                                        "branch_attrs": {
                                                                          "mutations": {}
                                                                        },
                                                                        "children": [
                                                                          {
                                                                            "branch_attrs": {
                                                                              "mutations": {}
                                                                            },
                                                                            "children": [
                                                                              {
                                                                                "branch_attrs": {
                                                                                  "mutations": {}
                                                                                },
                                                                                "children": [
                                                                                  {
                                                                                    "branch_attrs": {
                                                                                      "labels": {
                                                                                        "aa": "ORF1b: A34V"
                                                                                      },
                                                                                      "mutations": {
                                                                                        "ORF1b": [
                                                                                          "A34V"
                                                                                        ],
                                                                                        "nuc": [
                                                                                          "C13568T"
                                                                                        ]
                                                                                      }
                                                                                    },
                                                                                    "name": "UnitedArabEmirates/L5621/2020",
                                                                                    "node_attrs": {

                                                                                      "author": {
                                                                                        "author": "Ahmad Abou Tayoun et al",
                                                                                        "paper_url": "https://dx.doi.org/10.1101/2020.05.06.080606",
                                                                                        "title": "Genomic surveillance and phylogenetic analysis reveal multiple introductions of SARS-CoV-2 into a global travel hub in the Middle East",
                                                                                        "value": "Ahmad Abou Tayoun et al A"
                                                                                      },
                                                                                      "clade_membership": {
                                                                                        "value": "20A"
                                                                                      },
                                                                                      "country": {
                                                                                        "value": "Asia"
                                                                                      },
                                                                                      "div": 5,
                                                                                      "division": {
                                                                                        "value": "Asia"
                                                                                      },
                                                                                      "division_exposure": {
                                                                                        "value": "Asia"
                                                                                      },
                                                                                      "gisaid_epi_isl": {
                                                                                        "value": "EPI_ISL_435136"
                                                                                      },
                                                                                      "host": {
                                                                                        "value": "Human"
                                                                                      },
                                                                                      "custom_location": {
                                                                                        "confidence": {
                                                                                          "Asia": 1.0
                                                                                        },
                                                                                        "entropy": -1.000088900581841e-12,
                                                                                        "value": "Asia"
                                                                                      },
                                                                                      "num_date": {
                                                                                        "confidence": [
                                                                                          2020.1926229508197,
                                                                                          2020.1926229508197
                                                                                        ],
                                                                                        "value": 2020.1926229508197
                                                                                      },
                                                                                      "originating_lab": {
                                                                                        "value": "Mohammed Bin Rashid University of Medicine and Health Sciences"
                                                                                      },
                                                                                      "pangolin_lineage": {
                                                                                        "value": "B.1"
                                                                                      },
                                                                                      "recency": {
                                                                                        "value": "Older"
                                                                                      },
                                                                                      "region": {
                                                                                        "value": "Asia"
                                                                                      },
                                                                                      "region_exposure": {
                                                                                        "value": "Asia"
                                                                                      },

                                                                                      "subclade_membership": {
                                                                                        "value": "20A"
                                                                                      },
                                                                                      "submitting_lab": {
                                                                                        "value": "Al Jalila Genomics Center"
                                                                                      },
                                                                                      "url": "https://www.gisaid.org"
                                                                                    }
                                                                                  },
                                                                                  {
                                                                                    "branch_attrs": {
                                                                                      "labels": {
                                                                                        "aa": "ORF6: R20S"
                                                                                      },
                                                                                      "mutations": {
                                                                                        "ORF6": [
                                                                                          "R20S"
                                                                                        ],
                                                                                        "nuc": [
                                                                                          "G27261T",
                                                                                          "T29609-"
                                                                                        ]
                                                                                      }
                                                                                    },
                                                                                    "name": "Senegal/102/2020",
                                                                                    "node_attrs": {

                                                                                      "author": {
                                                                                        "author": "Ndongo Dia et al",
                                                                                        "value": "Ndongo Dia et al"
                                                                                      },
                                                                                      "clade_membership": {
                                                                                        "value": "20A"
                                                                                      },
                                                                                      "country": {
                                                                                        "value": "Africa"
                                                                                      },
                                                                                      "div": 5,
                                                                                      "division": {
                                                                                        "value": "Africa"
                                                                                      },
                                                                                      "division_exposure": {
                                                                                        "value": "Africa"
                                                                                      },
                                                                                      "gisaid_epi_isl": {
                                                                                        "value": "EPI_ISL_418214"
                                                                                      },
                                                                                      "host": {
                                                                                        "value": "Human"
                                                                                      },
                                                                                      "custom_location": {
                                                                                        "confidence": {
                                                                                          "Africa": 1.0
                                                                                        },
                                                                                        "entropy": -1.000088900581841e-12,
                                                                                        "value": "Africa"
                                                                                      },
                                                                                      "num_date": {
                                                                                        "confidence": [
                                                                                          2020.1953551912568,
                                                                                          2020.1953551912568
                                                                                        ],
                                                                                        "value": 2020.1953551912568
                                                                                      },
                                                                                      "originating_lab": {
                                                                                        "value": "Institut Pasteur Dakar"
                                                                                      },
                                                                                      "pangolin_lineage": {
                                                                                        "value": "B.1"
                                                                                      },
                                                                                      "recency": {
                                                                                        "value": "Older"
                                                                                      },
                                                                                      "region": {
                                                                                        "value": "Africa"
                                                                                      },
                                                                                      "region_exposure": {
                                                                                        "value": "Africa"
                                                                                      },

                                                                                      "subclade_membership": {
                                                                                        "value": "20A"
                                                                                      },
                                                                                      "submitting_lab": {
                                                                                        "value": "Institut Pasteur de Dakar"
                                                                                      },
                                                                                      "url": "https://www.gisaid.org"
                                                                                    }
                                                                                  }
                                                                                ],
                                                                                "name": "NODE_0000976",
                                                                                "node_attrs": {
                                                                                  "clade_membership": {
                                                                                    "value": "20A"
                                                                                  },
                                                                                  "div": 4,
                                                                                  "custom_location": {
                                                                                    "confidence": {
                                                                                      "Africa": 0.2315937426275519,
                                                                                      "Asia": 0.36338533180222765,
                                                                                      "Europe": 0.3275285550015316,
                                                                                      "South America": 0.07331093739482009
                                                                                    },
                                                                                    "entropy": 1.2883183333610155,
                                                                                    "value": "Asia"
                                                                                  },
                                                                                  "num_date": {
                                                                                    "confidence": [
                                                                                      2020.1523287800956,
                                                                                      2020.1926229508197
                                                                                    ],
                                                                                    "value": 2020.1621460181816
                                                                                  },
                                                                                  "subclade_membership": {
                                                                                    "value": "20A"
                                                                                  }
                                                                                }
                                                                              },
                                                                              {
                                                                                "branch_attrs": {
                                                                                  "mutations": {}
                                                                                },
                                                                                "children": [
                                                                                  {
                                                                                    "branch_attrs": {
                                                                                      "labels": {
                                                                                        "aa": "ORF1a: K837R"
                                                                                      },
                                                                                      "mutations": {
                                                                                        "ORF1a": [
                                                                                          "K837R"
                                                                                        ],
                                                                                        "nuc": [
                                                                                          "A2775G"
                                                                                        ]
                                                                                      }
                                                                                    },
                                                                                    "children": [
                                                                                      {
                                                                                        "branch_attrs": {
                                                                                          "labels": {
                                                                                            "aa": "N: S194L; S: L5F"
                                                                                          },
                                                                                          "mutations": {
                                                                                            "N": [
                                                                                              "S194L"
                                                                                            ],
                                                                                            "S": [
                                                                                              "L5F"
                                                                                            ],
                                                                                            "nuc": [
                                                                                              "C21575T",
                                                                                              "C28854T",
                                                                                              "A29350G"
                                                                                            ]
                                                                                          }
                                                                                        },
                                                                                        "name": "Mexico/NLE-UANL-1281/2020",
                                                                                        "node_attrs": {

                                                                                          "author": {
                                                                                            "author": "Kame A. Gal\u00e1n-Huerta et al",
                                                                                            "value": "Kame A. Gal\u00e1n-Huerta et al"
                                                                                          },
                                                                                          "clade_membership": {
                                                                                            "value": "20A"
                                                                                          },
                                                                                          "country": {
                                                                                            "value": "North America"
                                                                                          },
                                                                                          "div": 8,
                                                                                          "division": {
                                                                                            "value": "North America"
                                                                                          },
                                                                                          "division_exposure": {
                                                                                            "value": "North America"
                                                                                          },
                                                                                          "gisaid_epi_isl": {
                                                                                            "value": "EPI_ISL_648600"
                                                                                          },
                                                                                          "host": {
                                                                                            "value": "Human"
                                                                                          },
                                                                                          "custom_location": {
                                                                                            "confidence": {
                                                                                              "North America": 1.0
                                                                                            },
                                                                                            "entropy": -1.000088900581841e-12,
                                                                                            "value": "North America"
                                                                                          },
                                                                                          "num_date": {
                                                                                            "confidence": [
                                                                                              2020.3237704918033,
                                                                                              2020.3237704918033
                                                                                            ],
                                                                                            "value": 2020.3237704918033
                                                                                          },
                                                                                          "originating_lab": {
                                                                                            "value": "Laboratorio de Infectolog\u00eda Servicio de Infectolog\u00eda Hospital Universitario Dr. Jos\u00e9 Eleuterio Gonz\u00e1lez - Universidad Aut\u00f3noma de Nuevo Le\u00f3n"
                                                                                          },
                                                                                          "pangolin_lineage": {
                                                                                            "value": "B.1"
                                                                                          },
                                                                                          "recency": {
                                                                                            "value": "Older"
                                                                                          },
                                                                                          "region": {
                                                                                            "value": "North America"
                                                                                          },
                                                                                          "region_exposure": {
                                                                                            "value": "North America"
                                                                                          },

                                                                                          "subclade_membership": {
                                                                                            "value": "20A"
                                                                                          },
                                                                                          "submitting_lab": {
                                                                                            "value": "Laboratorio de Infectolog\u00eda Molecular Departamento de Bioqu\u00edmica y Medicina Molecular Facultad de Medicina - Universidad Aut\u00f3noma de Nuevo Le\u00f3n"
                                                                                          },
                                                                                          "url": "https://www.gisaid.org"
                                                                                        }
                                                                                      },
                                                                                      {
                                                                                        "branch_attrs": {
                                                                                          "labels": {
                                                                                            "aa": "ORF3a: G251S"
                                                                                          },
                                                                                          "mutations": {
                                                                                            "ORF3a": [
                                                                                              "G251S"
                                                                                            ],
                                                                                            "nuc": [
                                                                                              "G26143A"
                                                                                            ]
                                                                                          }
                                                                                        },
                                                                                        "children": [
                                                                                          {
                                                                                            "branch_attrs": {
                                                                                              "mutations": {}
                                                                                            },
                                                                                            "name": "Panama/338657/2020",
                                                                                            "node_attrs": {

                                                                                              "author": {
                                                                                                "author": "Danilo Franco et al",
                                                                                                "paper_url": "https://www.medrxiv.org/content/10.1101/2020.07.31.20160929v1",
                                                                                                "title": "Early transmission dynamics, spread, and genomic characterization of SARS-CoV-2 in Panama.",
                                                                                                "value": "Danilo Franco et al"
                                                                                              },
                                                                                              "clade_membership": {
                                                                                                "value": "20A"
                                                                                              },
                                                                                              "country": {
                                                                                                "value": "North America"
                                                                                              },
                                                                                              "div": 6,
                                                                                              "division": {
                                                                                                "value": "North America"
                                                                                              },
                                                                                              "division_exposure": {
                                                                                                "value": "North America"
                                                                                              },
                                                                                              "gisaid_epi_isl": {
                                                                                                "value": "EPI_ISL_496875"
                                                                                              },
                                                                                              "host": {
                                                                                                "value": "Human"
                                                                                              },
                                                                                              "custom_location": {
                                                                                                "confidence": {
                                                                                                  "North America": 0.9999999999999999
                                                                                                },
                                                                                                "entropy": -9.99866855976916e-13,
                                                                                                "value": "North America"
                                                                                              },
                                                                                              "num_date": {
                                                                                                "confidence": [
                                                                                                  2020.2718579234972,
                                                                                                  2020.2718579234972
                                                                                                ],
                                                                                                "value": 2020.2718579234972
                                                                                              },
                                                                                              "originating_lab": {
                                                                                                "value": "Gorgas Memorial Laboratory of Health Studies"
                                                                                              },
                                                                                              "pangolin_lineage": {
                                                                                                "value": "B.1.203"
                                                                                              },
                                                                                              "recency": {
                                                                                                "value": "Older"
                                                                                              },
                                                                                              "region": {
                                                                                                "value": "North America"
                                                                                              },
                                                                                              "region_exposure": {
                                                                                                "value": "North America"
                                                                                              },

                                                                                              "subclade_membership": {
                                                                                                "value": "20A"
                                                                                              },
                                                                                              "submitting_lab": {
                                                                                                "value": "Gorgas Memorial Laboratory of Health Studies"
                                                                                              },
                                                                                              "url": "https://www.gisaid.org"
                                                                                            }
                                                                                          },
                                                                                          {
                                                                                            "branch_attrs": {
                                                                                              "labels": {
                                                                                                "aa": "N: M210I; ORF1b: H716Y; S: N658D"
                                                                                              },
                                                                                              "mutations": {
                                                                                                "N": [
                                                                                                  "M210I"
                                                                                                ],
                                                                                                "ORF1b": [
                                                                                                  "H716Y"
                                                                                                ],
                                                                                                "S": [
                                                                                                  "N658D"
                                                                                                ],
                                                                                                "nuc": [
                                                                                                  "C15613T",
                                                                                                  "G16065A",
                                                                                                  "A23534G",
                                                                                                  "C24130T",
                                                                                                  "G28903T"
                                                                                                ]
                                                                                              }
                                                                                            },
                                                                                            "children": [
                                                                                              {
                                                                                                "branch_attrs": {
                                                                                                  "mutations": {}
                                                                                                },
                                                                                                "name": "CostaRica/INC-0142/2020",
                                                                                                "node_attrs": {

                                                                                                  "author": {
                                                                                                    "author": "Francisco Duarte et al",
                                                                                                    "value": "Francisco Duarte et al"
                                                                                                  },
                                                                                                  "clade_membership": {
                                                                                                    "value": "20A"
                                                                                                  },
                                                                                                  "country": {
                                                                                                    "value": "North America"
                                                                                                  },
                                                                                                  "div": 11,
                                                                                                  "division": {
                                                                                                    "value": "North America"
                                                                                                  },
                                                                                                  "division_exposure": {
                                                                                                    "value": "North America"
                                                                                                  },
                                                                                                  "gisaid_epi_isl": {
                                                                                                    "value": "EPI_ISL_770006"
                                                                                                  },
                                                                                                  "host": {
                                                                                                    "value": "Human"
                                                                                                  },
                                                                                                  "custom_location": {
                                                                                                    "confidence": {
                                                                                                      "North America": 0.9999999999999999
                                                                                                    },
                                                                                                    "entropy": -9.99866855976916e-13,
                                                                                                    "value": "North America"
                                                                                                  },
                                                                                                  "num_date": {
                                                                                                    "confidence": [
                                                                                                      2020.6789617486338,
                                                                                                      2020.6789617486338
                                                                                                    ],
                                                                                                    "value": 2020.6789617486338
                                                                                                  },
                                                                                                  "originating_lab": {
                                                                                                    "value": "Hle - Asociacion Hogar De Ancianos De Palmar Sur De Osa"
                                                                                                  },
                                                                                                  "pangolin_lineage": {
                                                                                                    "value": "B.1.203"
                                                                                                  },
                                                                                                  "recency": {
                                                                                                    "value": "Older"
                                                                                                  },
                                                                                                  "region": {
                                                                                                    "value": "North America"
                                                                                                  },
                                                                                                  "region_exposure": {
                                                                                                    "value": "North America"
                                                                                                  },

                                                                                                  "subclade_membership": {
                                                                                                    "value": "20A"
                                                                                                  },
                                                                                                  "submitting_lab": {
                                                                                                    "value": "Inciensa, Instituto Costarricense de Investigaci\u00f3n y Ense\u00f1anza en Nutrici\u00f3n y Salud"
                                                                                                  },
                                                                                                  "url": "https://www.gisaid.org"
                                                                                                }
                                                                                              },
                                                                                              {
                                                                                                "branch_attrs": {
                                                                                                  "labels": {
                                                                                                    "aa": "N: T332N; ORF1a: T4083M"
                                                                                                  },
                                                                                                  "mutations": {
                                                                                                    "N": [
                                                                                                      "T332N"
                                                                                                    ],
                                                                                                    "ORF1a": [
                                                                                                      "T4083M"
                                                                                                    ],
                                                                                                    "nuc": [
                                                                                                      "C2455T",
                                                                                                      "C10156T",
                                                                                                      "C12513T",
                                                                                                      "T24544C",
                                                                                                      "G26834T",
                                                                                                      "C29268A"
                                                                                                    ]
                                                                                                  }
                                                                                                },
                                                                                                "name": "CostaRica/INC-0194/2020",
                                                                                                "node_attrs": {

                                                                                                  "author": {
                                                                                                    "author": "Francisco Duarte et al",
                                                                                                    "value": "Francisco Duarte et al"
                                                                                                  },
                                                                                                  "clade_membership": {
                                                                                                    "value": "20A"
                                                                                                  },
                                                                                                  "country": {
                                                                                                    "value": "North America"
                                                                                                  },
                                                                                                  "div": 17,
                                                                                                  "division": {
                                                                                                    "value": "North America"
                                                                                                  },
                                                                                                  "division_exposure": {
                                                                                                    "value": "North America"
                                                                                                  },
                                                                                                  "gisaid_epi_isl": {
                                                                                                    "value": "EPI_ISL_914801"
                                                                                                  },
                                                                                                  "host": {
                                                                                                    "value": "Human"
                                                                                                  },
                                                                                                  "custom_location": {
                                                                                                    "confidence": {
                                                                                                      "North America": 0.9999999999999999
                                                                                                    },
                                                                                                    "entropy": -9.99866855976916e-13,
                                                                                                    "value": "North America"
                                                                                                  },
                                                                                                  "num_date": {
                                                                                                    "confidence": [
                                                                                                      2020.9521857923498,
                                                                                                      2020.9521857923498
                                                                                                    ],
                                                                                                    "value": 2020.9521857923498
                                                                                                  },
                                                                                                  "originating_lab": {
                                                                                                    "value": "HOSPITAL DR. TOMAS CASAS CASAJUS"
                                                                                                  },
                                                                                                  "pangolin_lineage": {
                                                                                                    "value": "B.1.203"
                                                                                                  },
                                                                                                  "recency": {
                                                                                                    "value": "One month ago"
                                                                                                  },
                                                                                                  "region": {
                                                                                                    "value": "North America"
                                                                                                  },
                                                                                                  "region_exposure": {
                                                                                                    "value": "North America"
                                                                                                  },

                                                                                                  "subclade_membership": {
                                                                                                    "value": "20A"
                                                                                                  },
                                                                                                  "submitting_lab": {
                                                                                                    "value": "Inciensa, Instituto Costarricense de Investigaci\u00f3n y Ense\u00f1anza en Nutrici\u00f3n y Salud"
                                                                                                  },
                                                                                                  "url": "https://www.gisaid.org"
                                                                                                }
                                                                                              }
                                                                                            ],
                                                                                            "name": "NODE_0001279",
                                                                                            "node_attrs": {
                                                                                              "clade_membership": {
                                                                                                "value": "20A"
                                                                                              },
                                                                                              "div": 11,
                                                                                              "custom_location": {
                                                                                                "confidence": {
                                                                                                  "North America": 0.9996831276607184
                                                                                                },
                                                                                                "entropy": 0.0031054695366910514,
                                                                                                "value": "North America"
                                                                                              },
                                                                                              "num_date": {
                                                                                                "confidence": [
                                                                                                  2020.5812580570146,
                                                                                                  2020.6789617486338
                                                                                                ],
                                                                                                "value": 2020.6789617486338
                                                                                              },
                                                                                              "subclade_membership": {
                                                                                                "value": "20A"
                                                                                              }
                                                                                            }
                                                                                          }
                                                                                        ],
                                                                                        "name": "NODE_0001278",
                                                                                        "node_attrs": {
                                                                                          "clade_membership": {
                                                                                            "value": "20A"
                                                                                          },
                                                                                          "div": 6,
                                                                                          "custom_location": {
                                                                                            "confidence": {
                                                                                              "Europe": 0.001087610496336237,
                                                                                              "North America": 0.9980709156555831
                                                                                            },
                                                                                            "entropy": 0.015543739381626325,
                                                                                            "value": "North America"
                                                                                          },
                                                                                          "num_date": {
                                                                                            "confidence": [
                                                                                              2020.2371661179886,
                                                                                              2020.2718579234972
                                                                                            ],
                                                                                            "value": 2020.2718579234972
                                                                                          },
                                                                                          "subclade_membership": {
                                                                                            "value": "20A"
                                                                                          }
                                                                                        }
                                                                                      }
                                                                                    ],
                                                                                    "name": "NODE_0001277",
                                                                                    "node_attrs": {
                                                                                      "clade_membership": {
                                                                                        "value": "20A"
                                                                                      },
                                                                                      "div": 5,
                                                                                      "custom_location": {
                                                                                        "confidence": {
                                                                                          "Europe": 0.017157813573109686,
                                                                                          "North America": 0.9629626746944405,
                                                                                          "South America": 0.01853288065064809
                                                                                        },
                                                                                        "entropy": 0.18990196775198484,
                                                                                        "value": "North America"
                                                                                      },
                                                                                      "num_date": {
                                                                                        "confidence": [
                                                                                          2020.1882523271283,
                                                                                          2020.2497512847722
                                                                                        ],
                                                                                        "value": 2020.2251708890665
                                                                                      },
                                                                                      "subclade_membership": {
                                                                                        "value": "20A"
                                                                                      }
                                                                                    }
                                                                                  },
                                                                                  {
                                                                                    "branch_attrs": {
                                                                                      "mutations": {
                                                                                        "nuc": [
                                                                                          "A20268G"
                                                                                        ]
                                                                                      }
                                                                                    },
                                                                                    "children": [
                                                                                      {
                                                                                        "branch_attrs": {
                                                                                          "labels": {
                                                                                            "aa": "ORF1b: P2321S"
                                                                                          },
                                                                                          "mutations": {
                                                                                            "ORF1b": [
                                                                                              "P2321S"
                                                                                            ],
                                                                                            "nuc": [
                                                                                              "C11824T",
                                                                                              "C20428T",
                                                                                              "C27012T",
                                                                                              "C28253T"
                                                                                            ]
                                                                                          }
                                                                                        },
                                                                                        "name": "Argentina/PAIS-D0049/2020",
                                                                                        "node_attrs": {

                                                                                          "author": {
                                                                                            "author": "Ceballos et al",
                                                                                            "value": "Ceballos et al"
                                                                                          },
                                                                                          "clade_membership": {
                                                                                            "value": "20A"
                                                                                          },
                                                                                          "country": {
                                                                                            "value": "Argentina"
                                                                                          },
                                                                                          "div": 9,
                                                                                          "division": {
                                                                                            "value": "Neuquen"
                                                                                          },
                                                                                          "division_exposure": {
                                                                                            "value": "Neuquen"
                                                                                          },
                                                                                          "gisaid_epi_isl": {
                                                                                            "value": "EPI_ISL_792491"
                                                                                          },
                                                                                          "host": {
                                                                                            "value": "Human"
                                                                                          },
                                                                                          "custom_location": {
                                                                                            "confidence": {
                                                                                              "South America": 1.0
                                                                                            },
                                                                                            "entropy": -1.000088900581841e-12,
                                                                                            "value": "South America"
                                                                                          },
                                                                                          "location": {
                                                                                            "value": "Plottier"
                                                                                          },
                                                                                          "num_date": {
                                                                                            "confidence": [
                                                                                              2020.266393442623,
                                                                                              2020.266393442623
                                                                                            ],
                                                                                            "value": 2020.266393442623
                                                                                          },
                                                                                          "originating_lab": {
                                                                                            "value": "Laboratorio Central Mg. Luis Alfredo Pianciola"
                                                                                          },
                                                                                          "pangolin_lineage": {
                                                                                            "value": "B.1"
                                                                                          },
                                                                                          "recency": {
                                                                                            "value": "Older"
                                                                                          },
                                                                                          "region": {
                                                                                            "value": "South America"
                                                                                          },
                                                                                          "region_exposure": {
                                                                                            "value": "South America"
                                                                                          },

                                                                                          "subclade_membership": {
                                                                                            "value": "20A"
                                                                                          },
                                                                                          "submitting_lab": {
                                                                                            "value": "Hospital Regional Ushuaia - Centro Austral De Investigaciones Cient\u00edficas - Universidad Nacional De Tierra Del Fuego on behalf of 'Proyecto Argentino Interinstitucional de genomica de SARS-CoV-2' (PAIS Consortium)"
                                                                                          },
                                                                                          "url": "https://www.gisaid.org"
                                                                                        }
                                                                                      },
                                                                                      {
                                                                                        "branch_attrs": {
                                                                                          "mutations": {
                                                                                            "nuc": [
                                                                                              "C26858T",
                                                                                              "C27092T"
                                                                                            ]
                                                                                          }
                                                                                        },
                                                                                        "name": "Italy/TUS-DBM-3/2020",
                                                                                        "node_attrs": {
                                                                                          "author": {
                                                                                            "author": "Maria Grazia Cusi et al",
                                                                                            "value": "Maria Grazia Cusi et al"
                                                                                          },
                                                                                          "clade_membership": {
                                                                                            "value": "20A"
                                                                                          },
                                                                                          "country": {
                                                                                            "value": "Europe"
                                                                                          },
                                                                                          "div": 7,
                                                                                          "division": {
                                                                                            "value": "Europe"
                                                                                          },
                                                                                          "division_exposure": {
                                                                                            "value": "Europe"
                                                                                          },
                                                                                          "gisaid_epi_isl": {
                                                                                            "value": "EPI_ISL_583963"
                                                                                          },
                                                                                          "host": {
                                                                                            "value": "Human"
                                                                                          },
                                                                                          "custom_location": {
                                                                                            "confidence": {
                                                                                              "Europe": 1.0
                                                                                            },
                                                                                            "entropy": -1.000088900581841e-12,
                                                                                            "value": "Europe"
                                                                                          },
                                                                                          "num_date": {
                                                                                            "confidence": [
                                                                                              2020.2254098360656,
                                                                                              2020.2254098360656
                                                                                            ],
                                                                                            "value": 2020.2254098360656
                                                                                          },
                                                                                          "originating_lab": {
                                                                                            "value": "UOC Microbiologia e Virologia, Azienda Ospedaliera Universitaria Senese, Siena, Italy"
                                                                                          },
                                                                                          "pangolin_lineage": {
                                                                                            "value": "B.1"
                                                                                          },
                                                                                          "recency": {
                                                                                            "value": "Older"
                                                                                          },
                                                                                          "region": {
                                                                                            "value": "Europe"
                                                                                          },
                                                                                          "region_exposure": {
                                                                                            "value": "Europe"
                                                                                          },
                                                                                          "subclade_membership": {
                                                                                            "value": "20A"
                                                                                          },
                                                                                          "submitting_lab": {
                                                                                            "value": "Dipartimento di Biotecnologie Mediche"
                                                                                          },
                                                                                          "url": "https://www.gisaid.org"
                                                                                        }
                                                                                      },
                                                                                      {
                                                                                        "branch_attrs": {
                                                                                          "mutations": {
                                                                                            "nuc": [
                                                                                              "C29269T"
                                                                                            ]
                                                                                          }
                                                                                        },
                                                                                        "name": "Colombia/DC-INS-79190/2020",
                                                                                        "node_attrs": {

                                                                                          "author": {
                                                                                            "author": "Katherine Laiton-Donato et al",
                                                                                            "paper_url": "https://dx.doi.org/10.1101/2020.06.02.20120782",
                                                                                            "title": "Substitutions in Spike and Nucleocapsid proteins of SARS-CoV-2 circulating in Colombia",
                                                                                            "value": "Katherine Laiton-Donato et al A"
                                                                                          },
                                                                                          "clade_membership": {
                                                                                            "value": "20A"
                                                                                          },
                                                                                          "country": {
                                                                                            "value": "Colombia"
                                                                                          },
                                                                                          "div": 6,
                                                                                          "division": {
                                                                                            "value": "Bogota"
                                                                                          },
                                                                                          "division_exposure": {
                                                                                            "value": "Bogota"
                                                                                          },
                                                                                          "gisaid_epi_isl": {
                                                                                            "value": "EPI_ISL_456120"
                                                                                          },
                                                                                          "host": {
                                                                                            "value": "Human"
                                                                                          },
                                                                                          "custom_location": {
                                                                                            "confidence": {
                                                                                              "South America": 1.0
                                                                                            },
                                                                                            "entropy": -1.000088900581841e-12,
                                                                                            "value": "South America"
                                                                                          },
                                                                                          "num_date": {
                                                                                            "confidence": [
                                                                                              2020.1953551912568,
                                                                                              2020.1953551912568
                                                                                            ],
                                                                                            "value": 2020.1953551912568
                                                                                          },
                                                                                          "originating_lab": {
                                                                                            "value": "Instituto Nacional de Salud - Unidad de Secuenciaci\u00f3n y An\u00e1lisis Gen\u00f3mico"
                                                                                          },
                                                                                          "pangolin_lineage": {
                                                                                            "value": "B.1"
                                                                                          },
                                                                                          "recency": {
                                                                                            "value": "Older"
                                                                                          },
                                                                                          "region": {
                                                                                            "value": "South America"
                                                                                          },
                                                                                          "region_exposure": {
                                                                                            "value": "South America"
                                                                                          },

                                                                                          "subclade_membership": {
                                                                                            "value": "20A"
                                                                                          },
                                                                                          "submitting_lab": {
                                                                                            "value": "Instituto Nacional de Salud, Universidad Cooperativa de Colombia, Instituto Alexander von Humboldt, Imperial College-London, London School of Hygiene & Tropical Medicine"
                                                                                          },
                                                                                          "url": "https://www.gisaid.org"
                                                                                        }
                                                                                      },
                                                                                      {
                                                                                        "branch_attrs": {
                                                                                          "labels": {
                                                                                            "aa": "ORF1b: D327N, G2220E, V2223A"
                                                                                          },
                                                                                          "mutations": {
                                                                                            "ORF1b": [
                                                                                              "D327N",
                                                                                              "G2220E",
                                                                                              "V2223A"
                                                                                            ],
                                                                                            "nuc": [
                                                                                              "G14446A",
                                                                                              "T15531C",
                                                                                              "G20126A",
                                                                                              "T20135C"
                                                                                            ]
                                                                                          }
                                                                                        },
                                                                                        "name": "Peru/JUN-INS-128/2020",
                                                                                        "node_attrs": {

                                                                                          "author": {
                                                                                            "author": "Eduardo Juscamayta Lopez et al",
                                                                                            "value": "Eduardo Juscamayta Lopez et al"
                                                                                          },
                                                                                          "clade_membership": {
                                                                                            "value": "20A"
                                                                                          },
                                                                                          "country": {
                                                                                            "value": "Peru"
                                                                                          },
                                                                                          "div": 9,
                                                                                          "division": {
                                                                                            "value": "Junin"
                                                                                          },
                                                                                          "division_exposure": {
                                                                                            "value": "Junin"
                                                                                          },
                                                                                          "gisaid_epi_isl": {
                                                                                            "value": "EPI_ISL_536526"
                                                                                          },
                                                                                          "host": {
                                                                                            "value": "Human"
                                                                                          },
                                                                                          "custom_location": {
                                                                                            "confidence": {
                                                                                              "South America": 1.0
                                                                                            },
                                                                                            "entropy": -1.000088900581841e-12,
                                                                                            "value": "South America"
                                                                                          },
                                                                                          "num_date": {
                                                                                            "confidence": [
                                                                                              2020.25,
                                                                                              2020.25
                                                                                            ],
                                                                                            "value": 2020.25
                                                                                          },
                                                                                          "originating_lab": {
                                                                                            "value": "Instituto Nacional de Salud"
                                                                                          },
                                                                                          "pangolin_lineage": {
                                                                                            "value": "B.1"
                                                                                          },
                                                                                          "recency": {
                                                                                            "value": "Older"
                                                                                          },
                                                                                          "region": {
                                                                                            "value": "South America"
                                                                                          },
                                                                                          "region_exposure": {
                                                                                            "value": "South America"
                                                                                          },

                                                                                          "subclade_membership": {
                                                                                            "value": "20A"
                                                                                          },
                                                                                          "submitting_lab": {
                                                                                            "value": "Laboratorio de Infecciones Respiratorias Agudas"
                                                                                          },
                                                                                          "url": "https://www.gisaid.org"
                                                                                        }
                                                                                      },
                                                                                      {
                                                                                        "branch_attrs": {
                                                                                          "mutations": {
                                                                                            "nuc": [
                                                                                              "G8371A",
                                                                                              "C14877T",
                                                                                              "T29765C"
                                                                                            ]
                                                                                          }
                                                                                        },
                                                                                        "name": "Bulgaria/36/2020",
                                                                                        "node_attrs": {

                                                                                          "author": {
                                                                                            "author": "Ivan Ivanov et al",
                                                                                            "value": "Ivan Ivanov et al"
                                                                                          },
                                                                                          "clade_membership": {
                                                                                            "value": "20A"
                                                                                          },
                                                                                          "country": {
                                                                                            "value": "Europe"
                                                                                          },
                                                                                          "div": 8,
                                                                                          "division": {
                                                                                            "value": "Europe"
                                                                                          },
                                                                                          "division_exposure": {
                                                                                            "value": "Europe"
                                                                                          },
                                                                                          "gisaid_epi_isl": {
                                                                                            "value": "EPI_ISL_480307"
                                                                                          },
                                                                                          "host": {
                                                                                            "value": "Human"
                                                                                          },
                                                                                          "custom_location": {
                                                                                            "confidence": {
                                                                                              "Europe": 1.0
                                                                                            },
                                                                                            "entropy": -1.000088900581841e-12,
                                                                                            "value": "Europe"
                                                                                          },
                                                                                          "num_date": {
                                                                                            "confidence": [
                                                                                              2020.2445355191257,
                                                                                              2020.2445355191257
                                                                                            ],
                                                                                            "value": 2020.2445355191257
                                                                                          },
                                                                                          "originating_lab": {
                                                                                            "value": "National Reference Laboratory \"Influenza and acute respiratory diseases\""
                                                                                          },
                                                                                          "pangolin_lineage": {
                                                                                            "value": "B.1"
                                                                                          },
                                                                                          "recency": {
                                                                                            "value": "Older"
                                                                                          },
                                                                                          "region": {
                                                                                            "value": "Europe"
                                                                                          },
                                                                                          "region_exposure": {
                                                                                            "value": "Europe"
                                                                                          },

                                                                                          "subclade_membership": {
                                                                                            "value": "20A"
                                                                                          },
                                                                                          "submitting_lab": {
                                                                                            "value": "NRL-HIV"
                                                                                          },
                                                                                          "url": "https://www.gisaid.org"
                                                                                        }
                                                                                      },
                                                                                      {
                                                                                        "branch_attrs": {
                                                                                          "labels": {
                                                                                            "aa": "ORF1a: A516V, G1772D, A3040D; ORF1b: C13R, G2387C; ORF8: Y105H; S: P521S, V1068F, F1148L, G1167V"
                                                                                          },
                                                                                          "mutations": {
                                                                                            "ORF1a": [
                                                                                              "A516V",
                                                                                              "G1772D",
                                                                                              "A3040D"
                                                                                            ],
                                                                                            "ORF1b": [
                                                                                              "C13R",
                                                                                              "G2387C"
                                                                                            ],
                                                                                            "ORF8": [
                                                                                              "Y105H"
                                                                                            ],
                                                                                            "S": [
                                                                                              "P521S",
                                                                                              "V1068F",
                                                                                              "F1148L",
                                                                                              "G1167V"
                                                                                            ],
                                                                                            "nuc": [
                                                                                              "C1812T",
                                                                                              "G5580A",
                                                                                              "C9384A",
                                                                                              "T13504C",
                                                                                              "G20626T",
                                                                                              "C21676T",
                                                                                              "C23123T",
                                                                                              "G24764T",
                                                                                              "C25006A",
                                                                                              "G25062T",
                                                                                              "C26079T",
                                                                                              "T28206C",
                                                                                              "G28747T"
                                                                                            ]
                                                                                          }
                                                                                        },
                                                                                        "name": "Peru/HCV-INS-276/2020",
                                                                                        "node_attrs": {

                                                                                          "author": {
                                                                                            "author": "Carlos Padilla Rojas et al",
                                                                                            "value": "Carlos Padilla Rojas et al"
                                                                                          },
                                                                                          "clade_membership": {
                                                                                            "value": "20A"
                                                                                          },
                                                                                          "country": {
                                                                                            "value": "Peru"
                                                                                          },
                                                                                          "div": 18,
                                                                                          "division": {
                                                                                            "value": "Huancavelica"
                                                                                          },
                                                                                          "division_exposure": {
                                                                                            "value": "Huancavelica"
                                                                                          },
                                                                                          "gisaid_epi_isl": {
                                                                                            "value": "EPI_ISL_1093162"
                                                                                          },
                                                                                          "host": {
                                                                                            "value": "Human"
                                                                                          },
                                                                                          "custom_location": {
                                                                                            "confidence": {
                                                                                              "South America": 1.0
                                                                                            },
                                                                                            "entropy": -1.000088900581841e-12,
                                                                                            "value": "South America"
                                                                                          },
                                                                                          "num_date": {
                                                                                            "confidence": [
                                                                                              2020.6953551912568,
                                                                                              2020.6953551912568
                                                                                            ],
                                                                                            "value": 2020.6953551912568
                                                                                          },
                                                                                          "originating_lab": {
                                                                                            "value": "Laboratorio de Referencia Nacional de Virus Respiratorio. Instituto Nacional de Salud Per\u00fa"
                                                                                          },
                                                                                          "pangolin_lineage": {
                                                                                            "value": "B.1"
                                                                                          },
                                                                                          "recency": {
                                                                                            "value": "3-7 days ago"
                                                                                          },
                                                                                          "region": {
                                                                                            "value": "South America"
                                                                                          },
                                                                                          "region_exposure": {
                                                                                            "value": "South America"
                                                                                          },

                                                                                          "subclade_membership": {
                                                                                            "value": "20A"
                                                                                          },
                                                                                          "submitting_lab": {
                                                                                            "value": "Laboratorio de Referencia Nacional de Biotecnolog\u00eda y Biolog\u00eda Molecular. Instituto Nacional de Salud Per\u00fa"
                                                                                          },
                                                                                          "url": "https://www.gisaid.org"
                                                                                        }
                                                                                      },
                                                                                      {
                                                                                        "branch_attrs": {
                                                                                          "labels": {
                                                                                            "aa": "ORF1b: I324M, L1220P"
                                                                                          },
                                                                                          "mutations": {
                                                                                            "ORF1b": [
                                                                                              "I324M",
                                                                                              "L1220P"
                                                                                            ],
                                                                                            "nuc": [
                                                                                              "A14439G",
                                                                                              "T17126C"
                                                                                            ]
                                                                                          }
                                                                                        },
                                                                                        "name": "Colombia/SAN-INS-79752/2020",
                                                                                        "node_attrs": {

                                                                                          "author": {
                                                                                            "author": "Katherine Laiton-Donato et al",
                                                                                            "paper_url": "https://dx.doi.org/10.1101/2020.06.02.20120782",
                                                                                            "title": "Substitutions in Spike and Nucleocapsid proteins of SARS-CoV-2 circulating in Colombia",
                                                                                            "value": "Katherine Laiton-Donato et al A"
                                                                                          },
                                                                                          "clade_membership": {
                                                                                            "value": "20A"
                                                                                          },
                                                                                          "country": {
                                                                                            "value": "Colombia"
                                                                                          },
                                                                                          "div": 7,
                                                                                          "division": {
                                                                                            "value": "Santander"
                                                                                          },
                                                                                          "division_exposure": {
                                                                                            "value": "Santander"
                                                                                          },
                                                                                          "gisaid_epi_isl": {
                                                                                            "value": "EPI_ISL_456131"
                                                                                          },
                                                                                          "host": {
                                                                                            "value": "Human"
                                                                                          },
                                                                                          "custom_location": {
                                                                                            "confidence": {
                                                                                              "South America": 1.0
                                                                                            },
                                                                                            "entropy": -1.000088900581841e-12,
                                                                                            "value": "South America"
                                                                                          },
                                                                                          "location": {
                                                                                            "value": "Bucaramanga"
                                                                                          },
                                                                                          "num_date": {
                                                                                            "confidence": [
                                                                                              2020.200819672131,
                                                                                              2020.200819672131
                                                                                            ],
                                                                                            "value": 2020.200819672131
                                                                                          },
                                                                                          "originating_lab": {
                                                                                            "value": "Instituto Nacional de Salud - Unidad de Secuenciaci\u00f3n y An\u00e1lisis Gen\u00f3mico"
                                                                                          },
                                                                                          "pangolin_lineage": {
                                                                                            "value": "B.1.157"
                                                                                          },
                                                                                          "recency": {
                                                                                            "value": "Older"
                                                                                          },
                                                                                          "region": {
                                                                                            "value": "South America"
```
