## Supplementary Data 2 for "Emergence of the novel SARS-CoV-2 lineage P.4.1 and massive spread of P.2 in South Brazil": ncov_CVL_RS_South_America_14Abr2021.json (part 13 of 64)

```
                                                                                          },
                                                                                          "region_exposure": {
                                                                                            "value": "South America"
                                                                                          },

                                                                                          "subclade_membership": {
                                                                                            "value": "20A"
                                                                                          },
                                                                                          "submitting_lab": {
                                                                                            "value": "Instituto Nacional de Salud, Universidad Cooperativa de Colombia, Instituto Alexander von Humboldt, Imperial College-London, London School of Hygiene & Tropical Medicine"
                                                                                          },
                                                                                          "url": "https://www.gisaid.org"
                                                                                        }
                                                                                      },
                                                                                      {
                                                                                        "branch_attrs": {
                                                                                          "labels": {
                                                                                            "aa": "ORF1a: T4083M"
                                                                                          },
                                                                                          "mutations": {
                                                                                            "ORF1a": [
                                                                                              "T4083M"
                                                                                            ],
                                                                                            "nuc": [
                                                                                              "C12513T"
                                                                                            ]
                                                                                          }
                                                                                        },
                                                                                        "name": "Colombia/NSA-INS-80656/2020",
                                                                                        "node_attrs": {

                                                                                          "author": {
                                                                                            "author": "Katherine Laiton-Donato et al",
                                                                                            "paper_url": "https://dx.doi.org/10.1101/2020.06.02.20120782",
                                                                                            "title": "Substitutions in Spike and Nucleocapsid proteins of SARS-CoV-2 circulating in Colombia",
                                                                                            "value": "Katherine Laiton-Donato et al A"
                                                                                          },
                                                                                          "clade_membership": {
                                                                                            "value": "20A"
                                                                                          },
                                                                                          "country": {
                                                                                            "value": "Colombia"
                                                                                          },
                                                                                          "div": 6,
                                                                                          "division": {
                                                                                            "value": "Norte de Santander"
                                                                                          },
                                                                                          "division_exposure": {
                                                                                            "value": "Norte de Santander"
                                                                                          },
                                                                                          "gisaid_epi_isl": {
                                                                                            "value": "EPI_ISL_456126"
                                                                                          },
                                                                                          "host": {
                                                                                            "value": "Human"
                                                                                          },
                                                                                          "custom_location": {
                                                                                            "confidence": {
                                                                                              "South America": 1.0
                                                                                            },
                                                                                            "entropy": -1.000088900581841e-12,
                                                                                            "value": "South America"
                                                                                          },
                                                                                          "location": {
                                                                                            "value": "Cucuta"
                                                                                          },
                                                                                          "num_date": {
                                                                                            "confidence": [
                                                                                              2020.2117486338798,
                                                                                              2020.2117486338798
                                                                                            ],
                                                                                            "value": 2020.2117486338798
                                                                                          },
                                                                                          "originating_lab": {
                                                                                            "value": "Instituto Nacional de Salud - Unidad de Secuenciaci\u00f3n y An\u00e1lisis Gen\u00f3mico"
                                                                                          },
                                                                                          "pangolin_lineage": {
                                                                                            "value": "B.1"
                                                                                          },
                                                                                          "recency": {
                                                                                            "value": "Older"
                                                                                          },
                                                                                          "region": {
                                                                                            "value": "South America"
                                                                                          },
                                                                                          "region_exposure": {
                                                                                            "value": "South America"
                                                                                          },

                                                                                          "subclade_membership": {
                                                                                            "value": "20A"
                                                                                          },
                                                                                          "submitting_lab": {
                                                                                            "value": "Instituto Nacional de Salud, Universidad Cooperativa de Colombia, Instituto Alexander von Humboldt, Imperial College-London, London School of Hygiene & Tropical Medicine"
                                                                                          },
                                                                                          "url": "https://www.gisaid.org"
                                                                                        }
                                                                                      },
                                                                                      {
                                                                                        "branch_attrs": {
                                                                                          "labels": {
                                                                                            "aa": "ORF1a: V306F, A537V; ORF3a: L94F, P104L"
                                                                                          },
                                                                                          "mutations": {
                                                                                            "ORF1a": [
                                                                                              "V306F",
                                                                                              "A537V"
                                                                                            ],
                                                                                            "ORF3a": [
                                                                                              "L94F",
                                                                                              "P104L"
                                                                                            ],
                                                                                            "nuc": [
                                                                                              "C367T",
                                                                                              "G1181T",
                                                                                              "C1875T",
                                                                                              "C6730T",
                                                                                              "C11020T",
                                                                                              "C14599T",
                                                                                              "A20634G",
                                                                                              "C20703T",
                                                                                              "C25672T",
                                                                                              "C25703T",
                                                                                              "C26681T",
                                                                                              "G29747T"
                                                                                            ]
                                                                                          }
                                                                                        },
                                                                                        "name": "Romania/Cento-33532454/2020",
                                                                                        "node_attrs": {

                                                                                          "author": {
                                                                                            "author": "Peter Bauer et al",
                                                                                            "value": "Peter Bauer et al"
                                                                                          },
                                                                                          "clade_membership": {
                                                                                            "value": "20A"
                                                                                          },
                                                                                          "country": {
                                                                                            "value": "Europe"
                                                                                          },
                                                                                          "div": 17,
                                                                                          "division": {
                                                                                            "value": "Europe"
                                                                                          },
                                                                                          "division_exposure": {
                                                                                            "value": "Europe"
                                                                                          },
                                                                                          "gisaid_epi_isl": {
                                                                                            "value": "EPI_ISL_815390"
                                                                                          },
                                                                                          "host": {
                                                                                            "value": "Human"
                                                                                          },
                                                                                          "custom_location": {
                                                                                            "confidence": {
                                                                                              "Europe": 1.0
                                                                                            },
                                                                                            "entropy": -1.000088900581841e-12,
                                                                                            "value": "Europe"
                                                                                          },
                                                                                          "num_date": {
                                                                                            "confidence": [
                                                                                              2020.6325136612022,
                                                                                              2020.6325136612022
                                                                                            ],
                                                                                            "value": 2020.6325136612022
                                                                                          },
                                                                                          "originating_lab": {
                                                                                            "value": "Centogene"
                                                                                          },
                                                                                          "pangolin_lineage": {
                                                                                            "value": "B.1"
                                                                                          },
                                                                                          "recency": {
                                                                                            "value": "Older"
                                                                                          },
                                                                                          "region": {
                                                                                            "value": "Europe"
                                                                                          },
                                                                                          "region_exposure": {
                                                                                            "value": "Europe"
                                                                                          },

                                                                                          "subclade_membership": {
                                                                                            "value": "20A"
                                                                                          },
                                                                                          "submitting_lab": {
                                                                                            "value": "Centogene"
                                                                                          },
                                                                                          "url": "https://www.gisaid.org"
                                                                                        }
                                                                                      },
                                                                                      {
                                                                                        "branch_attrs": {
                                                                                          "mutations": {}
                                                                                        },
                                                                                        "children": [
                                                                                          {
                                                                                            "branch_attrs": {
                                                                                              "mutations": {}
                                                                                            },
                                                                                            "name": "Peru/HUC-INS-008/2020",
                                                                                            "node_attrs": {

                                                                                              "author": {
                                                                                                "author": "Carlos Padilla Rojas et al",
                                                                                                "value": "Carlos Padilla Rojas et al"
                                                                                              },
                                                                                              "clade_membership": {
                                                                                                "value": "20A"
                                                                                              },
                                                                                              "country": {
                                                                                                "value": "Peru"
                                                                                              },
                                                                                              "div": 5,
                                                                                              "division": {
                                                                                                "value": "Huanuco"
                                                                                              },
                                                                                              "division_exposure": {
                                                                                                "value": "Huanuco"
                                                                                              },
                                                                                              "gisaid_epi_isl": {
                                                                                                "value": "EPI_ISL_489839"
                                                                                              },
                                                                                              "host": {
                                                                                                "value": "Human"
                                                                                              },
                                                                                              "custom_location": {
                                                                                                "confidence": {
                                                                                                  "South America": 1.0
                                                                                                },
                                                                                                "entropy": -1.000088900581841e-12,
                                                                                                "value": "South America"
                                                                                              },
                                                                                              "num_date": {
                                                                                                "confidence": [
                                                                                                  2020.1871584699454,
                                                                                                  2020.1871584699454
                                                                                                ],
                                                                                                "value": 2020.1871584699454
                                                                                              },
                                                                                              "originating_lab": {
                                                                                                "value": "Laboratorio de Referencia Nacional de Virus Respiratorio. Instituto Nacional de Salud Per\u00fa"
                                                                                              },
                                                                                              "pangolin_lineage": {
                                                                                                "value": "B.1"
                                                                                              },
                                                                                              "recency": {
                                                                                                "value": "Older"
                                                                                              },
                                                                                              "region": {
                                                                                                "value": "South America"
                                                                                              },
                                                                                              "region_exposure": {
                                                                                                "value": "South America"
                                                                                              },

                                                                                              "subclade_membership": {
                                                                                                "value": "20A"
                                                                                              },
                                                                                              "submitting_lab": {
                                                                                                "value": "Laboratorio de Referencia Nacional de Biotecnolog\u00eda y Biolog\u00eda Molecular. Instituto Nacional de Salud Per\u00fa"
                                                                                              },
                                                                                              "url": "https://www.gisaid.org"
                                                                                            }
                                                                                          },
                                                                                          {
                                                                                            "branch_attrs": {
                                                                                              "mutations": {}
                                                                                            },
                                                                                            "children": [
                                                                                              {
                                                                                                "branch_attrs": {
                                                                                                  "mutations": {}
                                                                                                },
                                                                                                "children": [
                                                                                                  {
                                                                                                    "branch_attrs": {
                                                                                                      "mutations": {}
                                                                                                    },
                                                                                                    "children": [
                                                                                                      {
                                                                                                        "branch_attrs": {
                                                                                                          "mutations": {}
                                                                                                        },
                                                                                                        "children": [
                                                                                                          {
                                                                                                            "branch_attrs": {
                                                                                                              "mutations": {}
                                                                                                            },
                                                                                                            "name": "Guatemala/CDC-1230/2020",
                                                                                                            "node_attrs": {

                                                                                                              "author": {
                                                                                                                "author": "Ying Tao et al",
                                                                                                                "value": "Ying Tao et al"
                                                                                                              },
                                                                                                              "clade_membership": {
                                                                                                                "value": "20A"
                                                                                                              },
                                                                                                              "country": {
                                                                                                                "value": "North America"
                                                                                                              },
                                                                                                              "div": 5,
                                                                                                              "division": {
                                                                                                                "value": "North America"
                                                                                                              },
                                                                                                              "division_exposure": {
                                                                                                                "value": "North America"
                                                                                                              },
                                                                                                              "genbank_accession": {
                                                                                                                "value": "MT844049.1"
                                                                                                              },
                                                                                                              "gisaid_epi_isl": {
                                                                                                                "value": "EPI_ISL_509697"
                                                                                                              },
                                                                                                              "host": {
                                                                                                                "value": "Human"
                                                                                                              },
                                                                                                              "custom_location": {
                                                                                                                "confidence": {
                                                                                                                  "North America": 1.0
                                                                                                                },
                                                                                                                "entropy": -1.000088900581841e-12,
                                                                                                                "value": "North America"
                                                                                                              },
                                                                                                              "num_date": {
                                                                                                                "confidence": [
                                                                                                                  2020.2035519125684,
                                                                                                                  2020.2035519125684
                                                                                                                ],
                                                                                                                "value": 2020.2035519125684
                                                                                                              },
                                                                                                              "originating_lab": {
                                                                                                                "value": "Guatemala Ministry of Public Health"
                                                                                                              },
                                                                                                              "pangolin_lineage": {
                                                                                                                "value": "B.1"
                                                                                                              },
                                                                                                              "recency": {
                                                                                                                "value": "Older"
                                                                                                              },
                                                                                                              "region": {
                                                                                                                "value": "North America"
                                                                                                              },
                                                                                                              "region_exposure": {
                                                                                                                "value": "North America"
                                                                                                              },

                                                                                                              "subclade_membership": {
                                                                                                                "value": "20A"
                                                                                                              },
                                                                                                              "submitting_lab": {
                                                                                                                "value": "Pathogen Discovery, Respiratory Viruses Branch, Division of Viral Diseases, Centers for Disease Control and Prevention"
                                                                                                              },
                                                                                                              "url": "https://www.gisaid.org"
                                                                                                            }
                                                                                                          },
                                                                                                          {
                                                                                                            "branch_attrs": {
                                                                                                              "mutations": {}
                                                                                                            },
                                                                                                            "name": "Guatemala/CDC-1231/2020",
                                                                                                            "node_attrs": {

                                                                                                              "author": {
                                                                                                                "author": "Ying Tao et al",
                                                                                                                "value": "Ying Tao et al"
                                                                                                              },
                                                                                                              "clade_membership": {
                                                                                                                "value": "20A"
                                                                                                              },
                                                                                                              "country": {
                                                                                                                "value": "North America"
                                                                                                              },
                                                                                                              "div": 5,
                                                                                                              "division": {
                                                                                                                "value": "North America"
                                                                                                              },
                                                                                                              "division_exposure": {
                                                                                                                "value": "North America"
                                                                                                              },
                                                                                                              "genbank_accession": {
                                                                                                                "value": "MT844031.1"
                                                                                                              },
                                                                                                              "gisaid_epi_isl": {
                                                                                                                "value": "EPI_ISL_509698"
                                                                                                              },
                                                                                                              "host": {
                                                                                                                "value": "Human"
                                                                                                              },
                                                                                                              "custom_location": {
                                                                                                                "confidence": {
                                                                                                                  "North America": 1.0
                                                                                                                },
                                                                                                                "entropy": -1.000088900581841e-12,
                                                                                                                "value": "North America"
                                                                                                              },
                                                                                                              "num_date": {
                                                                                                                "confidence": [
                                                                                                                  2020.2035519125684,
                                                                                                                  2020.2035519125684
                                                                                                                ],
                                                                                                                "value": 2020.2035519125684
                                                                                                              },
                                                                                                              "originating_lab": {
                                                                                                                "value": "Guatemala Ministry of Public Health"
                                                                                                              },
                                                                                                              "pangolin_lineage": {
                                                                                                                "value": "B.1"
                                                                                                              },
                                                                                                              "recency": {
                                                                                                                "value": "Older"
                                                                                                              },
                                                                                                              "region": {
                                                                                                                "value": "North America"
                                                                                                              },
                                                                                                              "region_exposure": {
                                                                                                                "value": "North America"
                                                                                                              },

                                                                                                              "subclade_membership": {
                                                                                                                "value": "20A"
                                                                                                              },
                                                                                                              "submitting_lab": {
                                                                                                                "value": "Pathogen Discovery, Respiratory Viruses Branch, Division of Viral Diseases, Centers for Disease Control and Prevention"
                                                                                                              },
                                                                                                              "url": "https://www.gisaid.org"
                                                                                                            }
                                                                                                          }
                                                                                                        ],
                                                                                                        "name": "NODE_0000988",
                                                                                                        "node_attrs": {
                                                                                                          "clade_membership": {
                                                                                                            "value": "20A"
                                                                                                          },
                                                                                                          "div": 5,
                                                                                                          "custom_location": {
                                                                                                            "confidence": {
                                                                                                              "Europe": 0.02048832731991983,
                                                                                                              "North America": 0.9651810472456575,
                                                                                                              "South America": 0.013552543061797335
                                                                                                            },
                                                                                                            "entropy": 0.1783366789702124,
                                                                                                            "value": "North America"
                                                                                                          },
                                                                                                          "num_date": {
                                                                                                            "confidence": [
                                                                                                              2020.1939347616355,
                                                                                                              2020.2035519125684
                                                                                                            ],
                                                                                                            "value": 2020.2035519125684
                                                                                                          },
                                                                                                          "subclade_membership": {
                                                                                                            "value": "20A"
                                                                                                          }
                                                                                                        }
                                                                                                      },
                                                                                                      {
                                                                                                        "branch_attrs": {
                                                                                                          "mutations": {}
                                                                                                        },
                                                                                                        "children": [
                                                                                                          {
                                                                                                            "branch_attrs": {
                                                                                                              "labels": {
                                                                                                                "aa": "ORF1a: E2970Q"
                                                                                                              },
                                                                                                              "mutations": {
                                                                                                                "ORF1a": [
                                                                                                                  "E2970Q"
                                                                                                                ],
                                                                                                                "nuc": [
                                                                                                                  "G9173C"
                                                                                                                ]
                                                                                                              }
                                                                                                            },
                                                                                                            "name": "Austria/CeMM0339/2020",
                                                                                                            "node_attrs": {

                                                                                                              "author": {
                                                                                                                "author": "Alexandra Popa et al",
                                                                                                                "value": "Alexandra Popa et al"
                                                                                                              },
                                                                                                              "clade_membership": {
                                                                                                                "value": "20A"
                                                                                                              },
                                                                                                              "country": {
                                                                                                                "value": "Europe"
                                                                                                              },
                                                                                                              "div": 6,
                                                                                                              "division": {
                                                                                                                "value": "Europe"
                                                                                                              },
                                                                                                              "division_exposure": {
                                                                                                                "value": "Europe"
                                                                                                              },
                                                                                                              "gisaid_epi_isl": {
                                                                                                                "value": "EPI_ISL_583571"
                                                                                                              },
                                                                                                              "host": {
                                                                                                                "value": "Human"
                                                                                                              },
                                                                                                              "custom_location": {
                                                                                                                "confidence": {
                                                                                                                  "Europe": 0.9999999999999999
                                                                                                                },
                                                                                                                "entropy": -9.99866855976916e-13,
                                                                                                                "value": "Europe"
                                                                                                              },
                                                                                                              "num_date": {
                                                                                                                "confidence": [
                                                                                                                  2020.2554644808743,
                                                                                                                  2020.2554644808743
                                                                                                                ],
                                                                                                                "value": 2020.2554644808743
                                                                                                              },
                                                                                                              "originating_lab": {
                                                                                                                "value": "Center for Virology, Medical University of Vienna"
                                                                                                              },
                                                                                                              "pangolin_lineage": {
                                                                                                                "value": "B.1"
                                                                                                              },
                                                                                                              "recency": {
                                                                                                                "value": "Older"
                                                                                                              },
                                                                                                              "region": {
                                                                                                                "value": "Europe"
                                                                                                              },
                                                                                                              "region_exposure": {
                                                                                                                "value": "Europe"
                                                                                                              },

                                                                                                              "subclade_membership": {
                                                                                                                "value": "20A"
                                                                                                              },
                                                                                                              "submitting_lab": {
                                                                                                                "value": "Bergthaler laboratory, CeMM Research Center for Molecular Medicine of the Austrian Academy of Sciences"
                                                                                                              },
                                                                                                              "url": "https://www.gisaid.org"
                                                                                                            }
                                                                                                          },
                                                                                                          {
                                                                                                            "branch_attrs": {
                                                                                                              "mutations": {
                                                                                                                "nuc": [
                                                                                                                  "A29827T"
                                                                                                                ]
                                                                                                              }
                                                                                                            },
                                                                                                            "children": [
                                                                                                              {
                                                                                                                "branch_attrs": {
                                                                                                                  "mutations": {}
                                                                                                                },
                                                                                                                "name": "Romania/ROSV_2794/2020",
                                                                                                                "node_attrs": {

                                                                                                                  "author": {
                                                                                                                    "author": "Lobiuc Andrei et al. et al",
                                                                                                                    "value": "Lobiuc Andrei et al. et al"
                                                                                                                  },
                                                                                                                  "clade_membership": {
                                                                                                                    "value": "20A"
                                                                                                                  },
                                                                                                                  "country": {
                                                                                                                    "value": "Europe"
                                                                                                                  },
                                                                                                                  "div": 6,
                                                                                                                  "division": {
                                                                                                                    "value": "Europe"
                                                                                                                  },
                                                                                                                  "division_exposure": {
                                                                                                                    "value": "Europe"
                                                                                                                  },
                                                                                                                  "gisaid_epi_isl": {
                                                                                                                    "value": "EPI_ISL_491060"
                                                                                                                  },
                                                                                                                  "host": {
                                                                                                                    "value": "Human"
                                                                                                                  },
                                                                                                                  "custom_location": {
                                                                                                                    "confidence": {
                                                                                                                      "Europe": 1.0
                                                                                                                    },
                                                                                                                    "entropy": -1.000088900581841e-12,
                                                                                                                    "value": "Europe"
                                                                                                                  },
                                                                                                                  "num_date": {
                                                                                                                    "confidence": [
                                                                                                                      2020.2909836065573,
                                                                                                                      2020.2909836065573
                                                                                                                    ],
                                                                                                                    "value": 2020.2909836065573
                                                                                                                  },
                                                                                                                  "originating_lab": {
                                                                                                                    "value": "Suceava County Emergency Hospital"
                                                                                                                  },
                                                                                                                  "pangolin_lineage": {
                                                                                                                    "value": "B.1"
                                                                                                                  },
                                                                                                                  "recency": {
                                                                                                                    "value": "Older"
                                                                                                                  },
                                                                                                                  "region": {
                                                                                                                    "value": "Europe"
                                                                                                                  },
                                                                                                                  "region_exposure": {
                                                                                                                    "value": "Europe"
                                                                                                                  },

                                                                                                                  "subclade_membership": {
                                                                                                                    "value": "20A"
                                                                                                                  },
                                                                                                                  "submitting_lab": {
                                                                                                                    "value": "\"Stefan cel Mare\" University Metagenomics Lab"
                                                                                                                  },
                                                                                                                  "url": "https://www.gisaid.org"
                                                                                                                }
                                                                                                              },
                                                                                                              {
                                                                                                                "branch_attrs": {
                                                                                                                  "mutations": {}
                                                                                                                },
                                                                                                                "name": "Romania/ROSV_569/2020",
                                                                                                                "node_attrs": {

                                                                                                                  "author": {
                                                                                                                    "author": "Lobiuc Andrei et al",
                                                                                                                    "value": "Lobiuc Andrei et al"
                                                                                                                  },
                                                                                                                  "clade_membership": {
                                                                                                                    "value": "20A"
                                                                                                                  },
                                                                                                                  "country": {
                                                                                                                    "value": "Europe"
                                                                                                                  },
                                                                                                                  "div": 6,
                                                                                                                  "division": {
                                                                                                                    "value": "Europe"
                                                                                                                  },
                                                                                                                  "division_exposure": {
                                                                                                                    "value": "Europe"
                                                                                                                  },
                                                                                                                  "gisaid_epi_isl": {
                                                                                                                    "value": "EPI_ISL_491085"
                                                                                                                  },
                                                                                                                  "host": {
                                                                                                                    "value": "Human"
                                                                                                                  },
                                                                                                                  "custom_location": {
                                                                                                                    "confidence": {
                                                                                                                      "Europe": 1.0
                                                                                                                    },
                                                                                                                    "entropy": -1.000088900581841e-12,
                                                                                                                    "value": "Europe"
                                                                                                                  },
                                                                                                                  "num_date": {
                                                                                                                    "confidence": [
                                                                                                                      2020.2609289617487,
                                                                                                                      2020.2609289617487
                                                                                                                    ],
                                                                                                                    "value": 2020.2609289617487
                                                                                                                  },
                                                                                                                  "originating_lab": {
                                                                                                                    "value": "Suceava County Emergency Hospital"
                                                                                                                  },
                                                                                                                  "pangolin_lineage": {
                                                                                                                    "value": "B.1"
                                                                                                                  },
                                                                                                                  "recency": {
                                                                                                                    "value": "Older"
                                                                                                                  },
                                                                                                                  "region": {
                                                                                                                    "value": "Europe"
                                                                                                                  },
                                                                                                                  "region_exposure": {
                                                                                                                    "value": "Europe"
                                                                                                                  },

                                                                                                                  "subclade_membership": {
                                                                                                                    "value": "20A"
                                                                                                                  },
                                                                                                                  "submitting_lab": {
                                                                                                                    "value": "\"Stefan cel Mare\" University Metagenomics Lab"
                                                                                                                  },
                                                                                                                  "url": "https://www.gisaid.org"
                                                                                                                }
                                                                                                              }
                                                                                                            ],
                                                                                                            "name": "NODE_0001328",
                                                                                                            "node_attrs": {
                                                                                                              "clade_membership": {
                                                                                                                "value": "20A"
                                                                                                              },
                                                                                                              "div": 6,
                                                                                                              "custom_location": {
                                                                                                                "confidence": {
                                                                                                                  "Asia": 0.004262889505814805,
                                                                                                                  "Europe": 0.9850329060724242,
                                                                                                                  "North America": 0.0017620940501836616,
                                                                                                                  "South America": 0.007699817473554989
                                                                                                                },
                                                                                                                "entropy": 0.09546003947607576,
                                                                                                                "value": "Europe"
                                                                                                              },
                                                                                                              "num_date": {
                                                                                                                "confidence": [
                                                                                                                  2020.233307091386,
                                                                                                                  2020.2609289617487
                                                                                                                ],
                                                                                                                "value": 2020.2609289617487
                                                                                                              },
                                                                                                              "subclade_membership": {
                                                                                                                "value": "20A"
                                                                                                              }
                                                                                                            }
                                                                                                          }
                                                                                                        ],
                                                                                                        "name": "NODE_0000990",
                                                                                                        "node_attrs": {
                                                                                                          "clade_membership": {
                                                                                                            "value": "20A"
                                                                                                          },
                                                                                                          "div": 5,
                                                                                                          "custom_location": {
                                                                                                            "confidence": {
                                                                                                              "Asia": 0.008466303240389519,
                                                                                                              "Europe": 0.9202133507388315,
                                                                                                              "North America": 0.018257590668547194,
                                                                                                              "South America": 0.05022065273423415
                                                                                                            },
                                                                                                            "entropy": 0.3579381262205025,
                                                                                                            "value": "Europe"
                                                                                                          },
                                                                                                          "num_date": {
                                                                                                            "confidence": [
                                                                                                              2020.1948846553257,
                                                                                                              2020.2413608210823
                                                                                                            ],
                                                                                                            "value": 2020.2165190841633
                                                                                                          },
                                                                                                          "subclade_membership": {
                                                                                                            "value": "20A"
                                                                                                          }
                                                                                                        }
                                                                                                      }
                                                                                                    ],
                                                                                                    "name": "NODE_0000987",
                                                                                                    "node_attrs": {
                                                                                                      "clade_membership": {
                                                                                                        "value": "20A"
                                                                                                      },
                                                                                                      "div": 5,
                                                                                                      "custom_location": {
                                                                                                        "confidence": {
                                                                                                          "Asia": 0.011706128235370079,
                                                                                                          "Europe": 0.4170090437958427,
                                                                                                          "North America": 0.21186850255417483,
                                                                                                          "South America": 0.3540648504673412
                                                                                                        },
                                                                                                        "entropy": 1.1437665544049263,
                                                                                                        "value": "Europe"
                                                                                                      },
                                                                                                      "num_date": {
                                                                                                        "confidence": [
                                                                                                          2020.1873877975947,
                                                                                                          2020.2016663736745
                                                                                                        ],
                                                                                                        "value": 2020.1962458794094
                                                                                                      },
                                                                                                      "subclade_membership": {
                                                                                                        "value": "20A"
                                                                                                      }
                                                                                                    }
                                                                                                  },
                                                                                                  {
                                                                                                    "branch_attrs": {
                                                                                                      "mutations": {}
                                                                                                    },
                                                                                                    "children": [
                                                                                                      {
                                                                                                        "branch_attrs": {
                                                                                                          "mutations": {}
                                                                                                        },
                                                                                                        "children": [
                                                                                                          {
                                                                                                            "branch_attrs": {
                                                                                                              "mutations": {}
                                                                                                            },
                                                                                                            "name": "Colombia/NSA-NS-79852/2020",
                                                                                                            "node_attrs": {

                                                                                                              "author": {
                                                                                                                "author": "Katherine Laiton-Donato et al",
                                                                                                                "value": "Katherine Laiton-Donato et al B"
                                                                                                              },
                                                                                                              "clade_membership": {
                                                                                                                "value": "20A"
                                                                                                              },
                                                                                                              "country": {
                                                                                                                "value": "Colombia"
                                                                                                              },
                                                                                                              "div": 5,
                                                                                                              "division": {
                                                                                                                "value": "Norte de Santander"
                                                                                                              },
                                                                                                              "division_exposure": {
                                                                                                                "value": "Norte de Santander"
                                                                                                              },
                                                                                                              "gisaid_epi_isl": {
                                                                                                                "value": "EPI_ISL_653752"
                                                                                                              },
                                                                                                              "host": {
                                                                                                                "value": "Human"
                                                                                                              },
                                                                                                              "custom_location": {
                                                                                                                "confidence": {
                                                                                                                  "South America": 1.0
                                                                                                                },
                                                                                                                "entropy": -1.000088900581841e-12,
                                                                                                                "value": "South America"
                                                                                                              },
                                                                                                              "num_date": {
                                                                                                                "confidence": [
                                                                                                                  2020.200819672131,
                                                                                                                  2020.200819672131
                                                                                                                ],
                                                                                                                "value": 2020.200819672131
                                                                                                              },
                                                                                                              "originating_lab": {
                                                                                                                "value": "Instituto Nacional de Salud, Bogot\u00e1, Colombia"
                                                                                                              },
                                                                                                              "pangolin_lineage": {
                                                                                                                "value": "B.1"
                                                                                                              },
                                                                                                              "recency": {
                                                                                                                "value": "Older"
                                                                                                              },
                                                                                                              "region": {
                                                                                                                "value": "South America"
                                                                                                              },
                                                                                                              "region_exposure": {
                                                                                                                "value": "South America"
                                                                                                              },

                                                                                                              "subclade_membership": {
                                                                                                                "value": "20A"
                                                                                                              },
                                                                                                              "submitting_lab": {
                                                                                                                "value": "Instituto Nacional de Salud, Bogot\u00e1, Colombia"
                                                                                                              },
                                                                                                              "url": "https://www.gisaid.org"
                                                                                                            }
                                                                                                          },
                                                                                                          {
                                                                                                            "branch_attrs": {
                                                                                                              "mutations": {}
                                                                                                            },
                                                                                                            "name": "Colombia/ATL-INS-79743/2020",
                                                                                                            "node_attrs": {

                                                                                                              "author": {
                                                                                                                "author": "Katherine Laiton-Donato et al",
                                                                                                                "paper_url": "https://dx.doi.org/10.1101/2020.06.02.20120782",
                                                                                                                "title": "Substitutions in Spike and Nucleocapsid proteins of SARS-CoV-2 circulating in Colombia",
                                                                                                                "value": "Katherine Laiton-Donato et al A"
                                                                                                              },
                                                                                                              "clade_membership": {
                                                                                                                "value": "20A"
                                                                                                              },
                                                                                                              "country": {
                                                                                                                "value": "Colombia"
                                                                                                              },
                                                                                                              "div": 5,
                                                                                                              "division": {
                                                                                                                "value": "Atlantico"
                                                                                                              },
                                                                                                              "division_exposure": {
                                                                                                                "value": "Atlantico"
                                                                                                              },
                                                                                                              "gisaid_epi_isl": {
                                                                                                                "value": "EPI_ISL_456145"
                                                                                                              },
                                                                                                              "host": {
                                                                                                                "value": "Human"
                                                                                                              },
                                                                                                              "custom_location": {
                                                                                                                "confidence": {
                                                                                                                  "South America": 1.0
                                                                                                                },
                                                                                                                "entropy": -1.000088900581841e-12,
                                                                                                                "value": "South America"
                                                                                                              },
                                                                                                              "location": {
                                                                                                                "value": "Barranquilla"
                                                                                                              },
                                                                                                              "num_date": {
                                                                                                                "confidence": [
                                                                                                                  2020.200819672131,
                                                                                                                  2020.200819672131
                                                                                                                ],
                                                                                                                "value": 2020.200819672131
                                                                                                              },
                                                                                                              "originating_lab": {
                                                                                                                "value": "Instituto Nacional de Salud - Unidad de Secuenciaci\u00f3n y An\u00e1lisis Gen\u00f3mico"
                                                                                                              },
                                                                                                              "pangolin_lineage": {
                                                                                                                "value": "B.1"
                                                                                                              },
                                                                                                              "recency": {
                                                                                                                "value": "Older"
                                                                                                              },
                                                                                                              "region": {
                                                                                                                "value": "South America"
                                                                                                              },
                                                                                                              "region_exposure": {
                                                                                                                "value": "South America"
                                                                                                              },

                                                                                                              "subclade_membership": {
                                                                                                                "value": "20A"
                                                                                                              },
                                                                                                              "submitting_lab": {
                                                                                                                "value": "Instituto Nacional de Salud, Universidad Cooperativa de Colombia, Instituto Alexander von Humboldt, Imperial College-London, London School of Hygiene & Tropical Medicine"
                                                                                                              },
                                                                                                              "url": "https://www.gisaid.org"
                                                                                                            }
                                                                                                          }
                                                                                                        ],
                                                                                                        "name": "NODE_0000994",
                                                                                                        "node_attrs": {
                                                                                                          "clade_membership": {
                                                                                                            "value": "20A"
                                                                                                          },
                                                                                                          "div": 5,
                                                                                                          "custom_location": {
                                                                                                            "confidence": {
                                                                                                              "Europe": 0.0017653003991619427,
                                                                                                              "South America": 0.997496832755671
                                                                                                            },
                                                                                                            "entropy": 0.019984873223151626,
                                                                                                            "value": "South America"
                                                                                                          },
                                                                                                          "num_date": {
                                                                                                            "confidence": [
                                                                                                              2020.1911146641175,
                                                                                                              2020.200819672131
                                                                                                            ],
                                                                                                            "value": 2020.200819672131
                                                                                                          },
                                                                                                          "subclade_membership": {
                                                                                                            "value": "20A"
                                                                                                          }
                                                                                                        }
                                                                                                      },
                                                                                                      {
                                                                                                        "branch_attrs": {
                                                                                                          "mutations": {}
                                                                                                        },
                                                                                                        "children": [
                                                                                                          {
                                                                                                            "branch_attrs": {
                                                                                                              "mutations": {}
                                                                                                            },
                                                                                                            "name": "Colombia/VAC-INS-79773/2020",
                                                                                                            "node_attrs": {

                                                                                                              "author": {
                                                                                                                "author": "Katherine Laiton-Donato et al",
                                                                                                                "paper_url": "https://dx.doi.org/10.1101/2020.06.02.20120782",
                                                                                                                "title": "Substitutions in Spike and Nucleocapsid proteins of SARS-CoV-2 circulating in Colombia",
                                                                                                                "value": "Katherine Laiton-Donato et al A"
                                                                                                              },
                                                                                                              "clade_membership": {
                                                                                                                "value": "20A"
                                                                                                              },
                                                                                                              "country": {
                                                                                                                "value": "Colombia"
                                                                                                              },
                                                                                                              "div": 5,
                                                                                                              "division": {
                                                                                                                "value": "Valle del Cauca"
                                                                                                              },
                                                                                                              "division_exposure": {
                                                                                                                "value": "Valle del Cauca"
                                                                                                              },
                                                                                                              "gisaid_epi_isl": {
                                                                                                                "value": "EPI_ISL_456134"
                                                                                                              },
                                                                                                              "host": {
                                                                                                                "value": "Human"
                                                                                                              },
                                                                                                              "custom_location": {
                                                                                                                "confidence": {
                                                                                                                  "South America": 1.0
                                                                                                                },
                                                                                                                "entropy": -1.000088900581841e-12,
                                                                                                                "value": "South America"
                                                                                                              },
                                                                                                              "location": {
                                                                                                                "value": "Cali"
                                                                                                              },
                                                                                                              "num_date": {
                                                                                                                "confidence": [
                                                                                                                  2020.200819672131,
                                                                                                                  2020.200819672131
                                                                                                                ],
                                                                                                                "value": 2020.200819672131
                                                                                                              },
                                                                                                              "originating_lab": {
                                                                                                                "value": "Instituto Nacional de Salud - Unidad de Secuenciaci\u00f3n y An\u00e1lisis Gen\u00f3mico"
                                                                                                              },
                                                                                                              "pangolin_lineage": {
                                                                                                                "value": "B.1"
                                                                                                              },
                                                                                                              "recency": {
                                                                                                                "value": "Older"
                                                                                                              },
                                                                                                              "region": {
                                                                                                                "value": "South America"
                                                                                                              },
                                                                                                              "region_exposure": {
                                                                                                                "value": "South America"
                                                                                                              },

                                                                                                              "subclade_membership": {
                                                                                                                "value": "20A"
                                                                                                              },
                                                                                                              "submitting_lab": {
                                                                                                                "value": "Instituto Nacional de Salud, Universidad Cooperativa de Colombia, Instituto Alexander von Humboldt, Imperial College-London, London School of Hygiene & Tropical Medicine"
                                                                                                              },
                                                                                                              "url": "https://www.gisaid.org"
                                                                                                            }
                                                                                                          },
                                                                                                          {
                                                                                                            "branch_attrs": {
                                                                                                              "mutations": {}
                                                                                                            },
                                                                                                            "children": [
                                                                                                              {
                                                                                                                "branch_attrs": {
                                                                                                                  "mutations": {}
                                                                                                                },
                                                                                                                "name": "Oman/RESP-20-2523/2020",
                                                                                                                "node_attrs": {

                                                                                                                  "author": {
                                                                                                                    "author": "Samira Al-Maruqi et al",
                                                                                                                    "value": "Samira Al-Maruqi et al"
                                                                                                                  },
                                                                                                                  "clade_membership": {
                                                                                                                    "value": "20A"
                                                                                                                  },
                                                                                                                  "country": {
                                                                                                                    "value": "Asia"
                                                                                                                  },
                                                                                                                  "div": 5,
                                                                                                                  "division": {
                                                                                                                    "value": "Asia"
                                                                                                                  },
                                                                                                                  "division_exposure": {
                                                                                                                    "value": "Asia"
                                                                                                                  },
                                                                                                                  "gisaid_epi_isl": {
                                                                                                                    "value": "EPI_ISL_457975"
                                                                                                                  },
                                                                                                                  "host": {
                                                                                                                    "value": "Human"
                                                                                                                  },
                                                                                                                  "custom_location": {
                                                                                                                    "confidence": {
                                                                                                                      "Asia": 1.0
                                                                                                                    },
                                                                                                                    "entropy": -1.000088900581841e-12,
                                                                                                                    "value": "Asia"
                                                                                                                  },
                                                                                                                  "num_date": {
                                                                                                                    "confidence": [
                                                                                                                      2020.2090163934427,
                                                                                                                      2020.2090163934427
                                                                                                                    ],
                                                                                                                    "value": 2020.2090163934427
                                                                                                                  },
                                                                                                                  "originating_lab": {
                                                                                                                    "value": "Oman-NIC"
                                                                                                                  },
                                                                                                                  "pangolin_lineage": {
                                                                                                                    "value": "B.1"
                                                                                                                  },
                                                                                                                  "recency": {
                                                                                                                    "value": "Older"
                                                                                                                  },
                                                                                                                  "region": {
                                                                                                                    "value": "Asia"
                                                                                                                  },
                                                                                                                  "region_exposure": {
                                                                                                                    "value": "Asia"
                                                                                                                  },

                                                                                                                  "subclade_membership": {
                                                                                                                    "value": "20A"
                                                                                                                  },
                                                                                                                  "submitting_lab": {
                                                                                                                    "value": "Oman-NIC"
                                                                                                                  },
                                                                                                                  "url": "https://www.gisaid.org"
                                                                                                                }
                                                                                                              },
                                                                                                              {
                                                                                                                "branch_attrs": {
                                                                                                                  "mutations": {}
                                                                                                                },
                                                                                                                "name": "Peru/ARE-UPCH-0110/2020",
                                                                                                                "node_attrs": {

                                                                                                                  "author": {
                                                                                                                    "author": "Pablo Tsukayama et al",
                                                                                                                    "value": "Pablo Tsukayama et al"
                                                                                                                  },
                                                                                                                  "clade_membership": {
                                                                                                                    "value": "20A"
                                                                                                                  },
                                                                                                                  "country": {
                                                                                                                    "value": "Peru"
                                                                                                                  },
                                                                                                                  "div": 5,
                                                                                                                  "division": {
                                                                                                                    "value": "Arequipa"
                                                                                                                  },
                                                                                                                  "division_exposure": {
                                                                                                                    "value": "Arequipa"
                                                                                                                  },
                                                                                                                  "gisaid_epi_isl": {
                                                                                                                    "value": "EPI_ISL_540987"
                                                                                                                  },
                                                                                                                  "host": {
                                                                                                                    "value": "Human"
                                                                                                                  },
                                                                                                                  "custom_location": {
                                                                                                                    "confidence": {
                                                                                                                      "South America": 1.0
                                                                                                                    },
                                                                                                                    "entropy": -1.000088900581841e-12,
                                                                                                                    "value": "South America"
                                                                                                                  },
                                                                                                                  "location": {
                                                                                                                    "value": "Arequipa"
                                                                                                                  },
                                                                                                                  "num_date": {
                                                                                                                    "confidence": [
                                                                                                                      2020.217213114754,
                                                                                                                      2020.217213114754
                                                                                                                    ],
                                                                                                                    "value": 2020.217213114754
                                                                                                                  },
                                                                                                                  "originating_lab": {
                                                                                                                    "value": "Laboratorio de Referencia Nacional de Virus Respiratorios, Instituto Nacional de Salud Peru"
                                                                                                                  },
                                                                                                                  "pangolin_lineage": {
                                                                                                                    "value": "B.1"
                                                                                                                  },
                                                                                                                  "recency": {
                                                                                                                    "value": "Older"
                                                                                                                  },
                                                                                                                  "region": {
                                                                                                                    "value": "South America"
                                                                                                                  },
                                                                                                                  "region_exposure": {
                                                                                                                    "value": "South America"
                                                                                                                  },

                                                                                                                  "subclade_membership": {
                                                                                                                    "value": "20A"
                                                                                                                  },
                                                                                                                  "submitting_lab": {
                                                                                                                    "value": "Laboratorio de Gen\u00f3mica Microbiana, Universidad Peruana Cayetano Heredia"
                                                                                                                  },
                                                                                                                  "url": "https://www.gisaid.org"
                                                                                                                }
                                                                                                              }
                                                                                                            ],
                                                                                                            "name": "NODE_0000997",
                                                                                                            "node_attrs": {
                                                                                                              "clade_membership": {
                                                                                                                "value": "20A"
                                                                                                              },
                                                                                                              "div": 5,
                                                                                                              "custom_location": {
                                                                                                                "confidence": {
                                                                                                                  "Africa": 0.0013991999863786685,
                                                                                                                  "Asia": 0.062449721336844954,
                                                                                                                  "Europe": 0.022240706922811132,
                                                                                                                  "South America": 0.9127945919559095
                                                                                                                },
                                                                                                                "entropy": 0.35885449154968413,
                                                                                                                "value": "South America"
                                                                                                              },
                                                                                                              "num_date": {
                                                                                                                "confidence": [
                                                                                                                  2020.1979472358328,
                                                                                                                  2020.2090163934427
                                                                                                                ],
                                                                                                                "value": 2020.2090163934427
                                                                                                              },
                                                                                                              "subclade_membership": {
                                                                                                                "value": "20A"
                                                                                                              }
                                                                                                            }
                                                                                                          }
                                                                                                        ],
                                                                                                        "name": "NODE_0000995",
                                                                                                        "node_attrs": {
                                                                                                          "clade_membership": {
                                                                                                            "value": "20A"
                                                                                                          },
                                                                                                          "div": 5,
                                                                                                          "custom_location": {
                                                                                                            "confidence": {
                                                                                                              "Asia": 0.004832191537948131,
                                                                                                              "Europe": 0.005882622553264338,
                                                                                                              "South America": 0.9885102841822302
                                                                                                            },
                                                                                                            "entropy": 0.07382547979649588,
                                                                                                            "value": "South America"
                                                                                                          },
                                                                                                          "num_date": {
                                                                                                            "confidence": [
                                                                                                              2020.190389984128,
                                                                                                              2020.200819672131
                                                                                                            ],
                                                                                                            "value": 2020.1999584849034
                                                                                                          },
                                                                                                          "subclade_membership": {
                                                                                                            "value": "20A"
                                                                                                          }
                                                                                                        }
                                                                                                      }
                                                                                                    ],
                                                                                                    "name": "NODE_0000992",
                                                                                                    "node_attrs": {
                                                                                                      "clade_membership": {
                                                                                                        "value": "20A"
                                                                                                      },
                                                                                                      "div": 5,
                                                                                                      "custom_location": {
                                                                                                        "confidence": {
                                                                                                          "Asia": 0.00136918048300695,
                                                                                                          "Europe": 0.007898334700902577,
                                                                                                          "South America": 0.9894565551604244
                                                                                                        },
                                                                                                        "entropy": 0.06754736585708801,
                                                                                                        "value": "South America"
                                                                                                      },
                                                                                                      "num_date": {
                                                                                                        "confidence": [
                                                                                                          2020.1852236674765,
                                                                                                          2020.1979913637902
                                                                                                        ],
                                                                                                        "value": 2020.190819672131
                                                                                                      },
                                                                                                      "subclade_membership": {
                                                                                                        "value": "20A"
                                                                                                      }
                                                                                                    }
                                                                                                  }
                                                                                                ],
                                                                                                "name": "NODE_0000985",
                                                                                                "node_attrs": {
                                                                                                  "clade_membership": {
                                                                                                    "value": "20A"
                                                                                                  },
                                                                                                  "div": 5,
                                                                                                  "custom_location": {
                                                                                                    "confidence": {
                                                                                                      "Asia": 0.0035542260463754284,
                                                                                                      "Europe": 0.05019602435187891,
                                                                                                      "North America": 0.011143721410803421,
                                                                                                      "South America": 0.9333310183569337
                                                                                                    },
                                                                                                    "entropy": 0.29715756559900075,
                                                                                                    "value": "South America"
                                                                                                  },
                                                                                                  "num_date": {
                                                                                                    "confidence": [
                                                                                                      2020.176803521392,
                                                                                                      2020.1958767905107
                                                                                                    ],
                                                                                                    "value": 2020.18864985985
                                                                                                  },
                                                                                                  "subclade_membership": {
                                                                                                    "value": "20A"
                                                                                                  }
                                                                                                }
                                                                                              },
                                                                                              {
                                                                                                "branch_attrs": {
                                                                                                  "mutations": {}
                                                                                                },
                                                                                                "children": [
                                                                                                  {
                                                                                                    "branch_attrs": {
                                                                                                      "mutations": {}
                                                                                                    },
                                                                                                    "children": [
                                                                                                      {
                                                                                                        "branch_attrs": {
                                                                                                          "mutations": {}
                                                                                                        },
                                                                                                        "children": [
                                                                                                          {
                                                                                                            "branch_attrs": {
                                                                                                              "mutations": {
                                                                                                                "nuc": [
                                                                                                                  "C29614T"
                                                                                                                ]
                                                                                                              }
                                                                                                            },
                                                                                                            "name": "Norway/2382/2020",
                                                                                                            "node_attrs": {
                                                                                                              "author": {
                                                                                                                "author": "Kathrine Stene-Johansen et al",
                                                                                                                "value": "Kathrine Stene-Johansen et al"
                                                                                                              },
                                                                                                              "clade_membership": {
                                                                                                                "value": "20A"
                                                                                                              },
                                                                                                              "country": {
                                                                                                                "value": "Europe"
                                                                                                              },
                                                                                                              "div": 6,
                                                                                                              "division": {
                                                                                                                "value": "Europe"
                                                                                                              },
                                                                                                              "division_exposure": {
                                                                                                                "value": "Europe"
                                                                                                              },
                                                                                                              "gisaid_epi_isl": {
                                                                                                                "value": "EPI_ISL_449789"
                                                                                                              },
                                                                                                              "host": {
                                                                                                                "value": "Human"
                                                                                                              },
                                                                                                              "custom_location": {
                                                                                                                "confidence": {
                                                                                                                  "Europe": 1.0
                                                                                                                },
                                                                                                                "entropy": -1.000088900581841e-12,
                                                                                                                "value": "Europe"
                                                                                                              },
                                                                                                              "num_date": {
                                                                                                                "confidence": [
                                                                                                                  2020.2445355191257,
                                                                                                                  2020.2445355191257
                                                                                                                ],
                                                                                                                "value": 2020.2445355191257
                                                                                                              },
                                                                                                              "originating_lab": {
                                                                                                                "value": "Dept. of Medical Microbiology, Stavanger University Hospital, Helse Stavanger HF"
                                                                                                              },
                                                                                                              "pangolin_lineage": {
                                                                                                                "value": "B.1"
                                                                                                              },
                                                                                                              "recency": {
                                                                                                                "value": "Older"
                                                                                                              },
                                                                                                              "region": {
                                                                                                                "value": "Europe"
                                                                                                              },
                                                                                                              "region_exposure": {
                                                                                                                "value": "Europe"
                                                                                                              },
                                                                                                              "subclade_membership": {
                                                                                                                "value": "20A"
                                                                                                              },
                                                                                                              "submitting_lab": {
                                                                                                                "value": "Norwegian Institute of Public Health, Department of Virology"
                                                                                                              },
                                                                                                              "url": "https://www.gisaid.org"
                                                                                                            }
                                                                                                          },
                                                                                                          {
                                                                                                            "branch_attrs": {
                                                                                                              "labels": {
                                                                                                                "aa": "ORF8: T26I"
                                                                                                              },
                                                                                                              "mutations": {
                                                                                                                "ORF8": [
                                                                                                                  "T26I"
                                                                                                                ],
                                                                                                                "nuc": [
                                                                                                                  "C27970T"
                                                                                                                ]
                                                                                                              }
                                                                                                            },
                                                                                                            "children": [
                                                                                                              {
                                                                                                                "branch_attrs": {
                                                                                                                  "labels": {
                                                                                                                    "aa": "ORF1b: P1570L; ORF7b: H42Y; S: M1229I"
                                                                                                                  },
                                                                                                                  "mutations": {
                                                                                                                    "ORF1b": [
                                                                                                                      "P1570L"
                                                                                                                    ],
                                                                                                                    "ORF7b": [
                                                                                                                      "H42Y"
                                                                                                                    ],
                                                                                                                    "S": [
                                                                                                                      "M1229I"
                                                                                                                    ],
                                                                                                                    "nuc": [
                                                                                                                      "C18176T",
                                                                                                                      "G25249T",
                                                                                                                      "C27879T",
                                                                                                                      "C29578T"
                                                                                                                    ]
                                                                                                                  }
                                                                                                                },
                                                                                                                "name": "Chile/Puerto_Montt-PUC_MVL_0362/2020",
                                                                                                                "node_attrs": {

                                                                                                                  "author": {
                                                                                                                    "author": "Leonardo I. Almonacid et al",
                                                                                                                    "value": "Leonardo I. Almonacid et al"
                                                                                                                  },
                                                                                                                  "clade_membership": {
                                                                                                                    "value": "20A"
                                                                                                                  },
                                                                                                                  "country": {
                                                                                                                    "value": "Chile"
                                                                                                                  },
                                                                                                                  "div": 10,
                                                                                                                  "division": {
                                                                                                                    "value": "Los Lagos"
                                                                                                                  },
                                                                                                                  "division_exposure": {
                                                                                                                    "value": "Los Lagos"
                                                                                                                  },
                                                                                                                  "genbank_accession": {
                                                                                                                    "value": "MW365051.1"
                                                                                                                  },
                                                                                                                  "gisaid_epi_isl": {
                                                                                                                    "value": "EPI_ISL_801788"
                                                                                                                  },
                                                                                                                  "host": {
                                                                                                                    "value": "Human"
                                                                                                                  },
                                                                                                                  "custom_location": {
                                                                                                                    "confidence": {
                                                                                                                      "South America": 1.0
                                                                                                                    },
                                                                                                                    "entropy": -1.000088900581841e-12,
                                                                                                                    "value": "South America"
                                                                                                                  },
                                                                                                                  "location": {
                                                                                                                    "value": "Puerto Montt"
                                                                                                                  },
                                                                                                                  "num_date": {
                                                                                                                    "confidence": [
                                                                                                                      2020.3592896174864,
                                                                                                                      2020.3592896174864
                                                                                                                    ],
                                                                                                                    "value": 2020.3592896174864
                                                                                                                  },
                                                                                                                  "originating_lab": {
                                                                                                                    "value": "Laboratory of Molecular Virology, Pontificia Universidad Cat\u00f3lica de Chile"
                                                                                                                  },
                                                                                                                  "pangolin_lineage": {
                                                                                                                    "value": "B.1"
                                                                                                                  },
                                                                                                                  "recency": {
                                                                                                                    "value": "Older"
                                                                                                                  },
                                                                                                                  "region": {
                                                                                                                    "value": "South America"
                                                                                                                  },
                                                                                                                  "region_exposure": {
                                                                                                                    "value": "South America"
                                                                                                                  },

                                                                                                                  "subclade_membership": {
                                                                                                                    "value": "20A"
                                                                                                                  },
                                                                                                                  "submitting_lab": {
                                                                                                                    "value": "MSHS Pathogen Surveillance Program"
                                                                                                                  },
                                                                                                                  "url": "https://www.gisaid.org"
                                                                                                                }
                                                                                                              },
                                                                                                              {
                                                                                                                "branch_attrs": {
                                                                                                                  "labels": {
                                                                                                                    "aa": "ORF1b: P218L"
                                                                                                                  },
                                                                                                                  "mutations": {
                                                                                                                    "ORF1b": [
                                                                                                                      "P218L"
                                                                                                                    ],
                                                                                                                    "nuc": [
                                                                                                                      "C203T",
                                                                                                                      "G343T",
                                                                                                                      "C14120T",
                                                                                                                      "C14484T",
                                                                                                                      "A15999G"
                                                                                                                    ]
                                                                                                                  }
                                                                                                                },
                                                                                                                "name": "Congo/Q001C130AO_2101-TM-r1-044/2021",
                                                                                                                "node_attrs": {
                                                                                                                  "author": {
                                                                                                                    "author": "Angel Angelov et al",
                                                                                                                    "value": "Angel Angelov et al"
                                                                                                                  },
                                                                                                                  "clade_membership": {
                                                                                                                    "value": "20A"
                                                                                                                  },
                                                                                                                  "country": {
                                                                                                                    "value": "Africa"
                                                                                                                  },
                                                                                                                  "div": 11,
                                                                                                                  "division": {
                                                                                                                    "value": "Africa"
                                                                                                                  },
                                                                                                                  "division_exposure": {
                                                                                                                    "value": "Africa"
                                                                                                                  },
                                                                                                                  "gisaid_epi_isl": {
                                                                                                                    "value": "EPI_ISL_912390"
                                                                                                                  },
                                                                                                                  "host": {
                                                                                                                    "value": "Human"
                                                                                                                  },
                                                                                                                  "custom_location": {
                                                                                                                    "confidence": {
                                                                                                                      "Africa": 1.0
                                                                                                                    },
                                                                                                                    "entropy": -1.000088900581841e-12,
                                                                                                                    "value": "Africa"
                                                                                                                  },
                                                                                                                  "num_date": {
                                                                                                                    "confidence": [
                                                                                                                      2021.017808219178,
                                                                                                                      2021.017808219178
                                                                                                                    ],
                                                                                                                    "value": 2021.017808219178
                                                                                                                  },
                                                                                                                  "originating_lab": {
                                                                                                                    "value": "Fondation Congolaise pour la recherche medicale (FCRM), Francine Ntoumi"
                                                                                                                  },
                                                                                                                  "pangolin_lineage": {
                                                                                                                    "value": "B.1"
                                                                                                                  },
                                                                                                                  "recency": {
                                                                                                                    "value": "Older"
                                                                                                                  },
                                                                                                                  "region": {
                                                                                                                    "value": "Africa"
                                                                                                                  },
                                                                                                                  "region_exposure": {
                                                                                                                    "value": "Africa"
                                                                                                                  },
                                                                                                                  "subclade_membership": {
                                                                                                                    "value": "20A"
                                                                                                                  },
                                                                                                                  "submitting_lab": {
                                                                                                                    "value": "NGS Competence Center Tuebingen, Institut f\u00fcr Medizinische Mikrobiologie und Hygiene, Universitaetsklinikum T\u00fcbingen"
                                                                                                                  },
                                                                                                                  "url": "https://www.gisaid.org"
                                                                                                                }
                                                                                                              }
                                                                                                            ],
                                                                                                            "name": "NODE_0001309",
                                                                                                            "node_attrs": {
                                                                                                              "clade_membership": {
                                                                                                                "value": "20A"
                                                                                                              },
                                                                                                              "div": 6,
                                                                                                              "custom_location": {
                                                                                                                "confidence": {
                                                                                                                  "Africa": 0.12001933191172348,
                                                                                                                  "Asia": 0.008763571909508756,
                                                                                                                  "Europe": 0.11597542365926619,
                                                                                                                  "South America": 0.7534338707589466
                                                                                                                },
                                                                                                                "entropy": 0.7719359417229783,
                                                                                                                "value": "South America"
                                                                                                              },
                                                                                                              "num_date": {
                                                                                                                "confidence": [
                                                                                                                  2020.227792714464,
                                                                                                                  2020.3271379938749
                                                                                                                ],
                                                                                                                "value": 2020.2574656107674
                                                                                                              },
                                                                                                              "subclade_membership": {
                                                                                                                "value": "20A"
                                                                                                              }
                                                                                                            }
                                                                                                          }
                                                                                                        ],
                                                                                                        "name": "NODE_0001001",
                                                                                                        "node_attrs": {
                                                                                                          "clade_membership": {
                                                                                                            "value": "20A"
                                                                                                          },
                                                                                                          "div": 5,
                                                                                                          "custom_location": {
                                                                                                            "confidence": {
                                                                                                              "Africa": 0.03049300007943473,
                                                                                                              "Asia": 0.009294214319206988,
                                                                                                              "Europe": 0.23259611200217364,
                                                                                                              "South America": 0.7253672705861345
                                                                                                            },
                                                                                                            "entropy": 0.737443301051352,
                                                                                                            "value": "South America"
                                                                                                          },
                                                                                                          "num_date": {
                                                                                                            "confidence": [
                                                                                                              2020.202856363986,
                                                                                                              2020.2377917489587
                                                                                                            ],
                                                                                                            "value": 2020.224422956117
                                                                                                          },
                                                                                                          "subclade_membership": {
                                                                                                            "value": "20A"
                                                                                                          }
                                                                                                        }
                                                                                                      },
                                                                                                      {
                                                                                                        "branch_attrs": {
                                                                                                          "mutations": {}
                                                                                                        },
                                                                                                        "children": [
                                                                                                          {
                                                                                                            "branch_attrs": {
                                                                                                              "labels": {
                                                                                                                "aa": "ORF1a: L107F"
                                                                                                              },
                                                                                                              "mutations": {
                                                                                                                "ORF1a": [
                                                                                                                  "L107F"
                                                                                                                ],
                                                                                                                "nuc": [
                                                                                                                  "C584T"
                                                                                                                ]
                                                                                                              }
                                                                                                            },
                                                                                                            "name": "Colombia/HUI-GUR-0920/2020",
                                                                                                            "node_attrs": {

                                                                                                              "author": {
                                                                                                                "author": "Juan David Ram\u00edrez et al",
                                                                                                                "paper_url": "https://www.medrxiv.org/content/10.1101/2020.06.11.20125799v1",
                                                                                                                "title": "The arrival and spread of SARS-CoV2 in Colombia",
                                                                                                                "value": "Juan David Ram\u00edrez et al A"
                                                                                                              },
                                                                                                              "clade_membership": {
                                                                                                                "value": "20A"
                                                                                                              },
                                                                                                              "country": {
                                                                                                                "value": "Colombia"
                                                                                                              },
                                                                                                              "div": 6,
                                                                                                              "division": {
                                                                                                                "value": "Huila"
                                                                                                              },
                                                                                                              "division_exposure": {
                                                                                                                "value": "Huila"
                                                                                                              },
                                                                                                              "gisaid_epi_isl": {
                                                                                                                "value": "EPI_ISL_447753"
                                                                                                              },
                                                                                                              "host": {
                                                                                                                "value": "Human"
                                                                                                              },
                                                                                                              "custom_location": {
                                                                                                                "confidence": {
                                                                                                                  "South America": 1.0
                                                                                                                },
                                                                                                                "entropy": -1.000088900581841e-12,
                                                                                                                "value": "South America"
                                                                                                              },
                                                                                                              "location": {
                                                                                                                "value": "Neiva"
                                                                                                              },
                                                                                                              "num_date": {
                                                                                                                "confidence": [
                                                                                                                  2020.2445355191257,
                                                                                                                  2020.2445355191257
                                                                                                                ],
                                                                                                                "value": 2020.2445355191257
                                                                                                              },
                                                                                                              "originating_lab": {
                                                                                                                "value": "Grupo de Investigaciones Microbiol\u00f3gicas-UR (GIMUR), Departamento de Biolog\u00eda, Facultad de Ciencias Naturales, Universidad del Rosario, Bogot\u00e1, Colombia"
                                                                                                              },
                                                                                                              "pangolin_lineage": {
                                                                                                                "value": "B.1"
                                                                                                              },
                                                                                                              "recency": {
                                                                                                                "value": "Older"
                                                                                                              },
                                                                                                              "region": {
                                                                                                                "value": "South America"
                                                                                                              },
                                                                                                              "region_exposure": {
                                                                                                                "value": "South America"
                                                                                                              },

                                                                                                              "subclade_membership": {
                                                                                                                "value": "20A"
                                                                                                              },
                                                                                                              "submitting_lab": {
                                                                                                                "value": "Grupo de Investigaciones Microbiol\u00f3gicas-UR (GIMUR), Departamento de Biolog\u00eda, Facultad de Ciencias Naturales, Universidad del Rosario, Bogot\u00e1, Colombia Instituto Nacional de Salud, Bogot\u00e1, Colombia Icahn School of Medicine at Mount Sinai, New York, USA"
                                                                                                              },
                                                                                                              "url": "https://www.gisaid.org"
                                                                                                            }
                                                                                                          },
                                                                                                          {
                                                                                                            "branch_attrs": {
                                                                                                              "labels": {
                                                                                                                "aa": "N: R191C; S: Q677H"
                                                                                                              },
                                                                                                              "mutations": {
                                                                                                                "N": [
                                                                                                                  "R191C"
                                                                                                                ],
                                                                                                                "S": [
                                                                                                                  "Q677H"
                                                                                                                ],
                                                                                                                "nuc": [
                                                                                                                  "C1327T",
                                                                                                                  "G23593C",
                                                                                                                  "C27600T",
                                                                                                                  "C28844T"
                                                                                                                ]
                                                                                                              }
                                                                                                            },
                                                                                                            "children": [
                                                                                                              {
                                                                                                                "branch_attrs": {
                                                                                                                  "mutations": {
                                                                                                                    "nuc": [
                                                                                                                      "C1426T",
                                                                                                                      "G17721T",
                                                                                                                      "C25096T"
                                                                                                                    ]
                                                                                                                  }
                                                                                                                },
                                                                                                                "name": "Colombia/ATL-INS-06/2020",
                                                                                                                "node_attrs": {

                                                                                                                  "author": {
                                                                                                                    "author": "Katherine Laiton-Donato et al",
                                                                                                                    "value": "Katherine Laiton-Donato et al B"
                                                                                                                  },
                                                                                                                  "clade_membership": {
                                                                                                                    "value": "20A"
                                                                                                                  },
                                                                                                                  "country": {
                                                                                                                    "value": "Colombia"
                                                                                                                  },
                                                                                                                  "div": 12,
                                                                                                                  "division": {
                                                                                                                    "value": "Atlantico"
                                                                                                                  },
                                                                                                                  "division_exposure": {
                                                                                                                    "value": "Atlantico"
                                                                                                                  },
                                                                                                                  "gisaid_epi_isl": {
                                                                                                                    "value": "EPI_ISL_653757"
                                                                                                                  },
                                                                                                                  "host": {
                                                                                                                    "value": "Human"
                                                                                                                  },
                                                                                                                  "custom_location": {
                                                                                                                    "confidence": {
                                                                                                                      "South America": 1.0
                                                                                                                    },
                                                                                                                    "entropy": -1.000088900581841e-12,
                                                                                                                    "value": "South America"
                                                                                                                  },
                                                                                                                  "location": {
                                                                                                                    "value": "Barranquilla"
                                                                                                                  },
                                                                                                                  "num_date": {
                                                                                                                    "confidence": [
                                                                                                                      2020.4849726775956,
                                                                                                                      2020.4849726775956
                                                                                                                    ],
                                                                                                                    "value": 2020.4849726775956
                                                                                                                  },
                                                                                                                  "originating_lab": {
                                                                                                                    "value": "Instituto Nacional de Salud, Bogot\u00e1, Colombia"
                                                                                                                  },
                                                                                                                  "pangolin_lineage": {
                                                                                                                    "value": "B.1"
                                                                                                                  },
                                                                                                                  "recency": {
                                                                                                                    "value": "Older"
                                                                                                                  },
                                                                                                                  "region": {
                                                                                                                    "value": "South America"
                                                                                                                  },
                                                                                                                  "region_exposure": {
                                                                                                                    "value": "South America"
                                                                                                                  },

                                                                                                                  "subclade_membership": {
                                                                                                                    "value": "20A"
                                                                                                                  },
                                                                                                                  "submitting_lab": {
                                                                                                                    "value": "Instituto Nacional de Salud, Bogot\u00e1, Colombia"
                                                                                                                  },
                                                                                                                  "url": "https://www.gisaid.org"
                                                                                                                }
                                                                                                              },
                                                                                                              {
                                                                                                                "branch_attrs": {
                                                                                                                  "labels": {
                                                                                                                    "aa": "ORF1a: L360S; S: H1159Y"
                                                                                                                  },
                                                                                                                  "mutations": {
                                                                                                                    "ORF1a": [
                                                                                                                      "L360S"
                                                                                                                    ],
                                                                                                                    "S": [
                                                                                                                      "H1159Y"
                                                                                                                    ],
                                                                                                                    "nuc": [
                                                                                                                      "T1344C",
                                                                                                                      "C25037T"
                                                                                                                    ]
                                                                                                                  }
                                                                                                                },
                                                                                                                "name": "Colombia/GUR-49945/2020",
                                                                                                                "node_attrs": {

                                                                                                                  "author": {
                                                                                                                    "author": "Luz Helena Pati\u00f1o et al",
                                                                                                                    "value": "Luz Helena Pati\u00f1o et al"
                                                                                                                  },
                                                                                                                  "clade_membership": {
                                                                                                                    "value": "20A"
                                                                                                                  },
                                                                                                                  "country": {
                                                                                                                    "value": "Colombia"
                                                                                                                  },
                                                                                                                  "div": 11,
                                                                                                                  "division": {
                                                                                                                    "value": "Atlantico"
                                                                                                                  },
                                                                                                                  "division_exposure": {
                                                                                                                    "value": "Atlantico"
                                                                                                                  },
                                                                                                                  "gisaid_epi_isl": {
                                                                                                                    "value": "EPI_ISL_941947"
                                                                                                                  },
                                                                                                                  "host": {
                                                                                                                    "value": "Human"
                                                                                                                  },
                                                                                                                  "custom_location": {
                                                                                                                    "confidence": {
                                                                                                                      "South America": 1.0
                                                                                                                    },
                                                                                                                    "entropy": -1.000088900581841e-12,
                                                                                                                    "value": "South America"
                                                                                                                  },
                                                                                                                  "location": {
                                                                                                                    "value": "Soledad"
                                                                                                                  },
                                                                                                                  "num_date": {
                                                                                                                    "confidence": [
                                                                                                                      2020.50956284153,
                                                                                                                      2020.50956284153
                                                                                                                    ],
                                                                                                                    "value": 2020.50956284153
                                                                                                                  },
                                                                                                                  "originating_lab": {
                                                                                                                    "value": "Centro de Investigaciones en Microbiolog\u00eda y Biotecnolog\u00eda-UR (CIMBIUR), Facultad de Ciencias Naturales, Universidad del Rosario, Bogot\u00e1, Colombia"
                                                                                                                  },
                                                                                                                  "pangolin_lineage": {
                                                                                                                    "value": "B.1"
                                                                                                                  },
                                                                                                                  "recency": {
                                                                                                                    "value": "One month ago"
                                                                                                                  },
                                                                                                                  "region": {
                                                                                                                    "value": "South America"
                                                                                                                  },
                                                                                                                  "region_exposure": {
                                                                                                                    "value": "South America"
                                                                                                                  },

                                                                                                                  "subclade_membership": {
                                                                                                                    "value": "20A"
                                                                                                                  },
                                                                                                                  "submitting_lab": {
                                                                                                                    "value": "Centro de Investigaciones en Microbiolog\u00eda y Biotecnolog\u00eda-UR (CIMBIUR), Facultad de Ciencias Naturales, Universidad del Rosario, Bogot\u00e1, Colombia Instituto Nacional de Salud, Bogot\u00e1, Colombia Icahn School of Medicine at Mount Sinai, New York, USA"
                                                                                                                  },
                                                                                                                  "url": "https://www.gisaid.org"
                                                                                                                }
                                                                                                              }
                                                                                                            ],
                                                                                                            "name": "NODE_0001303",
                                                                                                            "node_attrs": {
                                                                                                              "clade_membership": {
                                                                                                                "value": "20A"
                                                                                                              },
                                                                                                              "div": 9,
                                                                                                              "custom_location": {
                                                                                                                "confidence": {
                                                                                                                  "Europe": 0.0014343787671794823,
                                                                                                                  "South America": 0.9979314157865512
                                                                                                                },
                                                                                                                "entropy": 0.01696939065938846,
                                                                                                                "value": "South America"
                                                                                                              },
                                                                                                              "num_date": {
                                                                                                                "confidence": [
                                                                                                                  2020.3295858579252,
                                                                                                                  2020.4606102505777
                                                                                                                ],
                                                                                                                "value": 2020.3967467699467
                                                                                                              },
                                                                                                              "subclade_membership": {
                                                                                                                "value": "20A"
                                                                                                              }
                                                                                                            }
                                                                                                          }
                                                                                                        ],
                                                                                                        "name": "NODE_0001003",
                                                                                                        "node_attrs": {
                                                                                                          "clade_membership": {
                                                                                                            "value": "20A"
                                                                                                          },
                                                                                                          "div": 5,
                                                                                                          "custom_location": {
                                                                                                            "confidence": {
                                                                                                              "Europe": 0.004080922967821708,
                                                                                                              "South America": 0.9947740141362991
                                                                                                            },
                                                                                                            "entropy": 0.03688141381392472,
                                                                                                            "value": "South America"
                                                                                                          },
                                                                                                          "num_date": {
                                                                                                            "confidence": [
                                                                                                              2020.203482802219,
                                                                                                              2020.2388818850116
                                                                                                            ],
                                                                                                            "value": 2020.224422956117
                                                                                                          },
                                                                                                          "subclade_membership": {
                                                                                                            "value": "20A"
                                                                                                          }
                                                                                                        }
                                                                                                      }
                                                                                                    ],
                                                                                                    "name": "NODE_0000999",
                                                                                                    "node_attrs": {
                                                                                                      "clade_membership": {
                                                                                                        "value": "20A"
                                                                                                      },
                                                                                                      "div": 5,
                                                                                                      "custom_location": {
                                                                                                        "confidence": {
                                                                                                          "Africa": 0.002355931142898423,
                                                                                                          "Asia": 0.002727301906989219,
                                                                                                          "Europe": 0.031856838123808205,
                                                                                                          "South America": 0.9621435651542243
                                                                                                        },
                                                                                                        "entropy": 0.1843836842553561,
                                                                                                        "value": "South America"
                                                                                                      },
                                                                                                      "num_date": {
                                                                                                        "confidence": [
                                                                                                          2020.1948404630573,
                                                                                                          2020.2325788448
                                                                                                        ],
                                                                                                        "value": 2020.2098331909094
                                                                                                      },
                                                                                                      "subclade_membership": {
                                                                                                        "value": "20A"
                                                                                                      }
                                                                                                    }
                                                                                                  },
                                                                                                  {
                                                                                                    "branch_attrs": {
                                                                                                      "mutations": {}
                                                                                                    },
                                                                                                    "children": [
                                                                                                      {
                                                                                                        "branch_attrs": {
                                                                                                          "mutations": {}
                                                                                                        },
                                                                                                        "children": [
                                                                                                          {
                                                                                                            "branch_attrs": {
                                                                                                              "labels": {
                                                                                                                "aa": "ORF1a: A3220V; ORF6: F22-, K23-, V24-, S25-, I26-, W27-, N28-, L29-, D30X, *62X; S: C1236F"
                                                                                                              },
                                                                                                              "mutations": {
                                                                                                                "ORF1a": [
                                                                                                                  "A3220V"
                                                                                                                ],
                                                                                                                "ORF6": [
                                                                                                                  "F22-",
                                                                                                                  "K23-",
                                                                                                                  "V24-",
                                                                                                                  "S25-",
                                                                                                                  "I26-",
                                                                                                                  "W27-",
                                                                                                                  "N28-",
                                                                                                                  "L29-",
                                                                                                                  "D30X",
                                                                                                                  "*62X"
                                                                                                                ],
                                                                                                                "S": [
                                                                                                                  "C1236F"
                                                                                                                ],
                                                                                                                "nuc": [
                                                                                                                  "C1150T",
                                                                                                                  "C9924T",
                                                                                                                  "C15738T",
                                                                                                                  "G25269T",
                                                                                                                  "T27265-",
                                                                                                                  "T27266-",
                                                                                                                  "T27267-",
                                                                                                                  "A27268-",
                                                                                                                  "A27269-",
                                                                                                                  "A27270-",
                                                                                                                  "G27271-",
                                                                                                                  "T27272-",
                                                                                                                  "T27273-",
                                                                                                                  "T27274-",
                                                                                                                  "C27275-",
                                                                                                                  "C27276-",
                                                                                                                  "A27277-",
                                                                                                                  "T27278-",
                                                                                                                  "T27279-",
                                                                                                                  "T27280-",
                                                                                                                  "G27281-",
                                                                                                                  "G27282-",
                                                                                                                  "A27283-",
                                                                                                                  "A27284-",
                                                                                                                  "T27285-",
                                                                                                                  "C27286-",
                                                                                                                  "T27287-",
                                                                                                                  "T27288-",
                                                                                                                  "G27289-",
                                                                                                                  "A27290-"
                                                                                                                ]
                                                                                                              }
                                                                                                            },
                                                                                                            "name": "Afghanistan/IMB07956/2020",
                                                                                                            "node_attrs": {
                                                                                                              "author": {
                                                                                                                "author": "Markus Antwerpen et al",
                                                                                                                "value": "Markus Antwerpen et al"
                                                                                                              },
                                                                                                              "clade_membership": {
                                                                                                                "value": "20A"
                                                                                                              },
                                                                                                              "country": {
                                                                                                                "value": "Asia"
                                                                                                              },
                                                                                                              "div": 9,
                                                                                                              "division": {
                                                                                                                "value": "Asia"
                                                                                                              },
                                                                                                              "division_exposure": {
                                                                                                                "value": "Asia"
                                                                                                              },
                                                                                                              "gisaid_epi_isl": {
                                                                                                                "value": "EPI_ISL_1034760"
                                                                                                              },
                                                                                                              "host": {
                                                                                                                "value": "Human"
                                                                                                              },
                                                                                                              "custom_location": {
                                                                                                                "confidence": {
                                                                                                                  "Asia": 0.9999999999999999
                                                                                                                },
                                                                                                                "entropy": -9.99866855976916e-13,
                                                                                                                "value": "Asia"
                                                                                                              },
                                                                                                              "num_date": {
                                                                                                                "confidence": [
                                                                                                                  2020.4303278688524,
                                                                                                                  2020.4303278688524
                                                                                                                ],
                                                                                                                "value": 2020.4303278688524
                                                                                                              },
                                                                                                              "originating_lab": {
                                                                                                                "value": "Bundeswehr Institute of Microbiology"
                                                                                                              },
                                                                                                              "pangolin_lineage": {
                                                                                                                "value": "B.1"
                                                                                                              },
                                                                                                              "recency": {
                                                                                                                "value": "One week ago"
                                                                                                              },
                                                                                                              "region": {
                                                                                                                "value": "Asia"
                                                                                                              },
                                                                                                              "region_exposure": {
                                                                                                                "value": "Asia"
                                                                                                              },
                                                                                                              "subclade_membership": {
                                                                                                                "value": "20A"
                                                                                                              },
                                                                                                              "submitting_lab": {
                                                                                                                "value": "Bundeswehr Institute of Microbiology"
                                                                                                              },
                                                                                                              "url": "https://www.gisaid.org"
                                                                                                            }
                                                                                                          },
                                                                                                          {
                                                                                                            "branch_attrs": {
                                                                                                              "labels": {
                                                                                                                "aa": "N: D81H; ORF1a: E974K, P1640S; ORF9b: Q77H"
                                                                                                              },
                                                                                                              "mutations": {
                                                                                                                "N": [
                                                                                                                  "D81H"
                                                                                                                ],
                                                                                                                "ORF1a": [
                                                                                                                  "E974K",
                                                                                                                  "P1640S"
                                                                                                                ],
                                                                                                                "ORF9b": [
                                                                                                                  "Q77H"
                                                                                                                ],
                                                                                                                "nuc": [
                                                                                                                  "G3185A",
                                                                                                                  "C5183T",
                                                                                                                  "C21721T",
                                                                                                                  "T25171C",
                                                                                                                  "G28514C",
                                                                                                                  "C29750-",
                                                                                                                  "G29751-",
                                                                                                                  "A29752-",
                                                                                                                  "T29753-",
                                                                                                                  "C29754-"
                                                                                                                ]
                                                                                                              }
                                                                                                            },
                                                                                                            "name": "CostaRica/INC-0058/2020",
                                                                                                            "node_attrs": {

                                                                                                              "author": {
                                                                                                                "author": "Francisco Duarte et al",
                                                                                                                "value": "Francisco Duarte et al"
                                                                                                              },
                                                                                                              "clade_membership": {
                                                                                                                "value": "20A"
                                                                                                              },
                                                                                                              "country": {
                                                                                                                "value": "North America"
                                                                                                              },
                                                                                                              "div": 10,
                                                                                                              "division": {
                                                                                                                "value": "North America"
                                                                                                              },
                                                                                                              "division_exposure": {
                                                                                                                "value": "North America"
                                                                                                              },
                                                                                                              "gisaid_epi_isl": {
                                                                                                                "value": "EPI_ISL_512664"
                                                                                                              },
                                                                                                              "host": {
                                                                                                                "value": "Human"
                                                                                                              },
                                                                                                              "custom_location": {
                                                                                                                "confidence": {
                                                                                                                  "North America": 1.0
                                                                                                                },
                                                                                                                "entropy": -1.000088900581841e-12,
                                                                                                                "value": "North America"
                                                                                                              },
                                                                                                              "num_date": {
                                                                                                                "confidence": [
                                                                                                                  2020.4631147540983,
                                                                                                                  2020.4631147540983
                                                                                                                ],
                                                                                                                "value": 2020.4631147540983
                                                                                                              },
                                                                                                              "originating_lab": {
                                                                                                                "value": "Area De Salud Alajuela Norte - Clinica Dr. Marcial Rodriguez"
                                                                                                              },
                                                                                                              "pangolin_lineage": {
                                                                                                                "value": "B.1.105"
                                                                                                              },
                                                                                                              "recency": {
                                                                                                                "value": "Older"
                                                                                                              },
                                                                                                              "region": {
                                                                                                                "value": "North America"
                                                                                                              },
                                                                                                              "region_exposure": {
                                                                                                                "value": "North America"
                                                                                                              },

                                                                                                              "subclade_membership": {
                                                                                                                "value": "20A"
                                                                                                              },
                                                                                                              "submitting_lab": {
                                                                                                                "value": "Inciensa, Instituto Costarricense de Investigaci\u00f3n y Ense\u00f1anza en Nutrici\u00f3n y Salud"
                                                                                                              },
                                                                                                              "url": "https://www.gisaid.org"
                                                                                                            }
                                                                                                          }
                                                                                                        ],
                                                                                                        "name": "NODE_0001006",
                                                                                                        "node_attrs": {
                                                                                                          "clade_membership": {
                                                                                                            "value": "20A"
                                                                                                          },
                                                                                                          "div": 5,
                                                                                                          "custom_location": {
                                                                                                            "confidence": {
                                                                                                              "Asia": 0.22015931482160495,
                                                                                                              "Europe": 0.15613974505827147,
                                                                                                              "North America": 0.1567863140182811,
                                                                                                              "South America": 0.4607128226665013
                                                                                                            },
                                                                                                            "entropy": 1.3055313040948815,
                                                                                                            "value": "South America"
                                                                                                          },
                                                                                                          "num_date": {
                                                                                                            "confidence": [
                                                                                                              2020.1989629330865,
                                                                                                              2020.2945041823414
                                                                                                            ],
                                                                                                            "value": 2020.2266605891086
                                                                                                          },
                                                                                                          "subclade_membership": {
                                                                                                            "value": "20A"
                                                                                                          }
                                                                                                        }
                                                                                                      },
                                                                                                      {
                                                                                                        "branch_attrs": {
                                                                                                          "mutations": {}
                                                                                                        },
                                                                                                        "children": [
                                                                                                          {
                                                                                                            "branch_attrs": {
                                                                                                              "mutations": {
                                                                                                                "nuc": [
                                                                                                                  "T17190C"
                                                                                                                ]
                                                                                                              }
                                                                                                            },
                                                                                                            "name": "Chile/Santiago-PUC_MVL_0030/2020",
                                                                                                            "node_attrs": {

                                                                                                              "author": {
                                                                                                                "author": "Leonardo I. Almonacid et al",
                                                                                                                "value": "Leonardo I. Almonacid et al"
                                                                                                              },
                                                                                                              "clade_membership": {
                                                                                                                "value": "20A"
                                                                                                              },
                                                                                                              "country": {
                                                                                                                "value": "Chile"
                                                                                                              },
                                                                                                              "div": 6,
                                                                                                              "division": {
                                                                                                                "value": "Region Metropolitana de Santiago"
                                                                                                              },
                                                                                                              "division_exposure": {
                                                                                                                "value": "Region Metropolitana de Santiago"
                                                                                                              },
                                                                                                              "genbank_accession": {
                                                                                                                "value": "MW365188.1"
                                                                                                              },
                                                                                                              "gisaid_epi_isl": {
                                                                                                                "value": "EPI_ISL_801621"
                                                                                                              },
                                                                                                              "host": {
                                                                                                                "value": "Human"
                                                                                                              },
                                                                                                              "custom_location": {
                                                                                                                "confidence": {
                                                                                                                  "South America": 1.0
                                                                                                                },
                                                                                                                "entropy": -1.000088900581841e-12,
                                                                                                                "value": "South America"
                                                                                                              },
                                                                                                              "location": {
                                                                                                                "value": "Santiago"
                                                                                                              },
                                                                                                              "num_date": {
                                                                                                                "confidence": [
                                                                                                                  2020.23087431694,
                                                                                                                  2020.23087431694
                                                                                                                ],
                                                                                                                "value": 2020.23087431694
                                                                                                              },
                                                                                                              "originating_lab": {
                                                                                                                "value": "Laboratory of Molecular Virology, Pontificia Universidad Cat\u00f3lica de Chile"
                                                                                                              },
                                                                                                              "pangolin_lineage": {
                                                                                                                "value": "B.1"
                                                                                                              },
                                                                                                              "recency": {
                                                                                                                "value": "Older"
                                                                                                              },
                                                                                                              "region": {
                                                                                                                "value": "South America"
                                                                                                              },
                                                                                                              "region_exposure": {
                                                                                                                "value": "South America"
                                                                                                              },

                                                                                                              "subclade_membership": {
                                                                                                                "value": "20A"
                                                                                                              },
                                                                                                              "submitting_lab": {
                                                                                                                "value": "MSHS Pathogen Surveillance Program"
                                                                                                              },
                                                                                                              "url": "https://www.gisaid.org"
                                                                                                            }
                                                                                                          },
                                                                                                          {
                                                                                                            "branch_attrs": {
                                                                                                              "mutations": {}
                                                                                                            },
                                                                                                            "children": [
                                                                                                              {
                                                                                                                "branch_attrs": {
                                                                                                                  "mutations": {}
                                                                                                                },
                                                                                                                "children": [
                                                                                                                  {
                                                                                                                    "branch_attrs": {
                                                                                                                      "mutations": {}
                                                                                                                    },
                                                                                                                    "name": "Colombia/DC-INS-84861/2020",
                                                                                                                    "node_attrs": {

                                                                                                                      "author": {
                                                                                                                        "author": "Katherine Laiton-Donato et al",
                                                                                                                        "paper_url": "https://dx.doi.org/10.1101/2020.06.02.20120782",
                                                                                                                        "title": "Substitutions in Spike and Nucleocapsid proteins of SARS-CoV-2 circulating in Colombia",
                                                                                                                        "value": "Katherine Laiton-Donato et al A"
                                                                                                                      },
                                                                                                                      "clade_membership": {
                                                                                                                        "value": "20A"
                                                                                                                      },
                                                                                                                      "country": {
                                                                                                                        "value": "Colombia"
                                                                                                                      },
                                                                                                                      "div": 5,
                                                                                                                      "division": {
                                                                                                                        "value": "Bogota"
                                                                                                                      },
                                                                                                                      "division_exposure": {
                                                                                                                        "value": "Bogota"
                                                                                                                      },
                                                                                                                      "gisaid_epi_isl": {
                                                                                                                        "value": "EPI_ISL_456116"
                                                                                                                      },
                                                                                                                      "host": {
                                                                                                                        "value": "Human"
                                                                                                                      },
                                                                                                                      "custom_location": {
                                                                                                                        "confidence": {
                                                                                                                          "South America": 1.0
                                                                                                                        },
                                                                                                                        "entropy": -1.000088900581841e-12,
                                                                                                                        "value": "South America"
                                                                                                                      },
                                                                                                                      "num_date": {
                                                                                                                        "confidence": [
                                                                                                                          2020.2226775956285,
                                                                                                                          2020.2226775956285
                                                                                                                        ],
                                                                                                                        "value": 2020.2226775956285
                                                                                                                      },
                                                                                                                      "originating_lab": {
                                                                                                                        "value": "Instituto Nacional de Salud - Unidad de Secuenciaci\u00f3n y An\u00e1lisis Gen\u00f3mico"
                                                                                                                      },
                                                                                                                      "pangolin_lineage": {
                                                                                                                        "value": "B.1"
                                                                                                                      },
                                                                                                                      "recency": {
                                                                                                                        "value": "Older"
                                                                                                                      },
                                                                                                                      "region": {
                                                                                                                        "value": "South America"
                                                                                                                      },
                                                                                                                      "region_exposure": {
                                                                                                                        "value": "South America"
                                                                                                                      },

                                                                                                                      "subclade_membership": {
                                                                                                                        "value": "20A"
                                                                                                                      },
                                                                                                                      "submitting_lab": {
                                                                                                                        "value": "Instituto Nacional de Salud, Universidad Cooperativa de Colombia, Instituto Alexander von Humboldt, Imperial College-London, London School of Hygiene & Tropical Medicine"
                                                                                                                      },
                                                                                                                      "url": "https://www.gisaid.org"
                                                                                                                    }
                                                                                                                  },
                                                                                                                  {
                                                                                                                    "branch_attrs": {
                                                                                                                      "mutations": {}
                                                                                                                    },
                                                                                                                    "name": "Romania/Bucuresti-4284/2020",
                                                                                                                    "node_attrs": {

                                                                                                                      "author": {
                                                                                                                        "author": "Leontina Banica et al",
                                                                                                                        "value": "Leontina Banica et al"
                                                                                                                      },
                                                                                                                      "clade_membership": {
                                                                                                                        "value": "20A"
                                                                                                                      },
                                                                                                                      "country": {
                                                                                                                        "value": "Europe"
                                                                                                                      },
                                                                                                                      "div": 5,
                                                                                                                      "division": {
                                                                                                                        "value": "Europe"
                                                                                                                      },
                                                                                                                      "division_exposure": {
                                                                                                                        "value": "Europe"
                                                                                                                      },
                                                                                                                      "gisaid_epi_isl": {
                                                                                                                        "value": "EPI_ISL_468135"
                                                                                                                      },
                                                                                                                      "host": {
                                                                                                                        "value": "Human"
                                                                                                                      },
                                                                                                                      "custom_location": {
                                                                                                                        "confidence": {
                                                                                                                          "Europe": 1.0
                                                                                                                        },
                                                                                                                        "entropy": -1.000088900581841e-12,
                                                                                                                        "value": "Europe"
                                                                                                                      },
                                                                                                                      "num_date": {
                                                                                                                        "confidence": [
                                                                                                                          2020.2226775956285,
                                                                                                                          2020.2226775956285
                                                                                                                        ],
                                                                                                                        "value": 2020.2226775956285
                                                                                                                      },
                                                                                                                      "originating_lab": {
                                                                                                                        "value": "[Romania, Bucharest] National Institute for Infectious Diseases \u201cProf. Dr. Matei Bal\u0219\u201d"
                                                                                                                      },
                                                                                                                      "pangolin_lineage": {
                                                                                                                        "value": "B.1"
                                                                                                                      },
                                                                                                                      "recency": {
                                                                                                                        "value": "Older"
                                                                                                                      },
                                                                                                                      "region": {
                                                                                                                        "value": "Europe"
                                                                                                                      },
                                                                                                                      "region_exposure": {
                                                                                                                        "value": "Europe"
                                                                                                                      },

                                                                                                                      "subclade_membership": {
                                                                                                                        "value": "20A"
                                                                                                                      },
                                                                                                                      "submitting_lab": {
                                                                                                                        "value": "[Romania, Bucharest] National Institute for Infectious Diseases \u201cProf. Dr. Matei Bal\u0219\u201d"
                                                                                                                      },
                                                                                                                      "url": "https://www.gisaid.org"
                                                                                                                    }
                                                                                                                  }
                                                                                                                ],
                                                                                                                "name": "NODE_0001010",
                                                                                                                "node_attrs": {
                                                                                                                  "clade_membership": {
                                                                                                                    "value": "20A"
                                                                                                                  },
                                                                                                                  "div": 5,
                                                                                                                  "custom_location": {
                                                                                                                    "confidence": {
                                                                                                                      "Asia": 0.0048050941214896285,
                                                                                                                      "Europe": 0.1118863749446129,
                                                                                                                      "North America": 0.002554246567208221,
                                                                                                                      "South America": 0.8782506797161497
                                                                                                                    },
                                                                                                                    "entropy": 0.41663123314513617,
                                                                                                                    "value": "South America"
                                                                                                                  },
                                                                                                                  "num_date": {
                                                                                                                    "confidence": [
                                                                                                                      2020.2140248737676,
                                                                                                                      2020.2226775956285
                                                                                                                    ],
                                                                                                                    "value": 2020.2226775956285
                                                                                                                  },
                                                                                                                  "subclade_membership": {
                                                                                                                    "value": "20A"
                                                                                                                  }
                                                                                                                }
                                                                                                              },
                                                                                                              {
                                                                                                                "branch_attrs": {
                                                                                                                  "mutations": {}
                                                                                                                },
                                                                                                                "children": [
                                                                                                                  {
                                                                                                                    "branch_attrs": {
                                                                                                                      "labels": {
                                                                                                                        "aa": "N: D3Y, M234I; ORF1a: V627F, A2614V, S3195G, N3537D; ORF1b: K2579N"
                                                                                                                      },
                                                                                                                      "mutations": {
                                                                                                                        "N": [
                                                                                                                          "D3Y",
                                                                                                                          "M234I"
                                                                                                                        ],
                                                                                                                        "ORF1a": [
                                                                                                                          "V627F",
                                                                                                                          "A2614V",
                                                                                                                          "S3195G",
                                                                                                                          "N3537D"
                                                                                                                        ],
                                                                                                                        "ORF1b": [
                                                                                                                          "K2579N"
                                                                                                                        ],
                                                                                                                        "nuc": [
                                                                                                                          "G2144T",
                                                                                                                          "C4582T",
                                                                                                                          "C8106T",
                                                                                                                          "A9848G",
                                                                                                                          "C10039T",
                                                                                                                          "A10874G",
                                                                                                                          "C18795T",
                                                                                                                          "G21204T",
                                                                                                                          "C23683T",
                                                                                                                          "G28280T",
                                                                                                                          "G28975T"
                                                                                                                        ]
                                                                                                                      }
                                                                                                                    },
                                                                                                                    "name": "Mexico/TAM-UANL-004/2020",
                                                                                                                    "node_attrs": {

                                                                                                                      "author": {
                                                                                                                        "author": "Kame A. Gal\u00e1n-Huerta et al",
                                                                                                                        "value": "Kame A. Gal\u00e1n-Huerta et al"
                                                                                                                      },
                                                                                                                      "clade_membership": {
                                                                                                                        "value": "20A"
                                                                                                                      },
                                                                                                                      "country": {
                                                                                                                        "value": "North America"
                                                                                                                      },
                                                                                                                      "div": 16,
                                                                                                                      "division": {
                                                                                                                        "value": "North America"
                                                                                                                      },
                                                                                                                      "division_exposure": {
                                                                                                                        "value": "North America"
                                                                                                                      },
                                                                                                                      "gisaid_epi_isl": {
                                                                                                                        "value": "EPI_ISL_1091265"
                                                                                                                      },
                                                                                                                      "host": {
                                                                                                                        "value": "Human"
                                                                                                                      },
                                                                                                                      "custom_location": {
                                                                                                                        "confidence": {
                                                                                                                          "North America": 1.0
                                                                                                                        },
                                                                                                                        "entropy": -1.000088900581841e-12,
                                                                                                                        "value": "North America"
                                                                                                                      },
                                                                                                                      "num_date": {
                                                                                                                        "confidence": [
                                                                                                                          2020.8265027322404,
                                                                                                                          2020.8265027322404
                                                                                                                        ],
                                                                                                                        "value": 2020.8265027322404
                                                                                                                      },
                                                                                                                      "originating_lab": {
                                                                                                                        "value": "Laboratorio PGM"
                                                                                                                      },
                                                                                                                      "pangolin_lineage": {
                                                                                                                        "value": "B.1.189"
                                                                                                                      },
                                                                                                                      "recency": {
                                                                                                                        "value": "3-7 days ago"
                                                                                                                      },
                                                                                                                      "region": {
                                                                                                                        "value": "North America"
                                                                                                                      },
                                                                                                                      "region_exposure": {
                                                                                                                        "value": "North America"
                                                                                                                      },

                                                                                                                      "subclade_membership": {
                                                                                                                        "value": "20A"
                                                                                                                      },
                                                                                                                      "submitting_lab": {
                                                                                                                        "value": "Laboratorio de Infectolog\u00eda Molecular, Departamento de Bioqu\u00edmica y Medicina Molecular,Facultad de Medicina - Universidad Aut\u00f3noma de Nuevo Le\u00f3n"
                                                                                                                      },
                                                                                                                      "url": "https://www.gisaid.org"
                                                                                                                    }
                                                                                                                  },
                                                                                                                  {
                                                                                                                    "branch_attrs": {
                                                                                                                      "mutations": {}
                                                                                                                    },
                                                                                                                    "children": [
                                                                                                                      {
                                                                                                                        "branch_attrs": {
                                                                                                                          "mutations": {}
                                                                                                                        },
                                                                                                                        "children": [
                                                                                                                          {
                                                                                                                            "branch_attrs": {
                                                                                                                              "mutations": {}
                                                                                                                            },
                                                                                                                            "name": "Argentina/PAIS-A0008/2020",
                                                                                                                            "node_attrs": {

                                                                                                                              "author": {
                                                                                                                                "author": "Nabaes Jodar et al",
                                                                                                                                "value": "Nabaes Jodar et al A"
                                                                                                                              },
                                                                                                                              "clade_membership": {
                                                                                                                                "value": "20A"
                                                                                                                              },
                                                                                                                              "country": {
                                                                                                                                "value": "Argentina"
                                                                                                                              },
                                                                                                                              "div": 5,
                                                                                                                              "division": {
                                                                                                                                "value": "Buenos Aires"
                                                                                                                              },
                                                                                                                              "division_exposure": {
                                                                                                                                "value": "Buenos Aires"
                                                                                                                              },
                                                                                                                              "gisaid_epi_isl": {
                                                                                                                                "value": "EPI_ISL_430800"
                                                                                                                              },
                                                                                                                              "host": {
                                                                                                                                "value": "Human"
                                                                                                                              },
                                                                                                                              "custom_location": {
                                                                                                                                "confidence": {
                                                                                                                                  "South America": 1.0
                                                                                                                                },
                                                                                                                                "entropy": -1.000088900581841e-12,
                                                                                                                                "value": "South America"
                                                                                                                              },
                                                                                                                              "num_date": {
                                                                                                                                "confidence": [
                                                                                                                                  2020.2445355191257,
                                                                                                                                  2020.2445355191257
                                                                                                                                ],
                                                                                                                                "value": 2020.2445355191257
                                                                                                                              },
                                                                                                                              "originating_lab": {
                                                                                                                                "value": "Laboratorio de Virolog\u00eda del Hospital de Ni\u00f1os Dr. Ricardo Gutierrez"
                                                                                                                              },
                                                                                                                              "pangolin_lineage": {
                                                                                                                                "value": "B.1"
                                                                                                                              },
                                                                                                                              "recency": {
                                                                                                                                "value": "Older"
                                                                                                                              },
                                                                                                                              "region": {
                                                                                                                                "value": "South America"
                                                                                                                              },
                                                                                                                              "region_exposure": {
                                                                                                                                "value": "South America"
                                                                                                                              },

                                                                                                                              "subclade_membership": {
                                                                                                                                "value": "20A"
                                                                                                                              },
                                                                                                                              "submitting_lab": {
                                                                                                                                "value": "\u00c1rea de Secuenciaci\u00f3n del Laboratorio de Virolog\u00eda del Hospital de Ni\u00f1os Dr. Ricardo Gutierrez on behalf of 'Proyecto Argentino Interinstitucional de genomica de SARS-CoV-2' (PAIS Consortium)"
                                                                                                                              },
                                                                                                                              "url": "https://www.gisaid.org"
                                                                                                                            }
                                                                                                                          },
                                                                                                                          {
                                                                                                                            "branch_attrs": {
                                                                                                                              "mutations": {}
                                                                                                                            },
                                                                                                                            "name": "Argentina/PAIS-A0007/2020",
                                                                                                                            "node_attrs": {

                                                                                                                              "author": {
                                                                                                                                "author": "Nabaes Jodar et al",
                                                                                                                                "paper_url": "https://dx.doi.org/10.1101/2020.05.23.20111443",
                                                                                                                                "title": "COVID-19 in Latin America: Contrasting phylodynamic inference with epidemiological surveillance.",
                                                                                                                                "value": "Nabaes Jodar et al B"
                                                                                                                              },
                                                                                                                              "clade_membership": {
                                                                                                                                "value": "20A"
                                                                                                                              },
                                                                                                                              "country": {
                                                                                                                                "value": "Argentina"
                                                                                                                              },
                                                                                                                              "div": 5,
                                                                                                                              "division": {
                                                                                                                                "value": "Buenos Aires"
                                                                                                                              },
                                                                                                                              "division_exposure": {
                                                                                                                                "value": "Buenos Aires"
                                                                                                                              },
                                                                                                                              "gisaid_epi_isl": {
                                                                                                                                "value": "EPI_ISL_430799"
                                                                                                                              },
                                                                                                                              "host": {
                                                                                                                                "value": "Human"
                                                                                                                              },
                                                                                                                              "custom_location": {
                                                                                                                                "confidence": {
                                                                                                                                  "South America": 1.0
                                                                                                                                },
                                                                                                                                "entropy": -1.000088900581841e-12,
                                                                                                                                "value": "South America"
                                                                                                                              },
                                                                                                                              "num_date": {
                                                                                                                                "confidence": [
                                                                                                                                  2020.2445355191257,
                                                                                                                                  2020.2445355191257
                                                                                                                                ],
                                                                                                                                "value": 2020.2445355191257
                                                                                                                              },
                                                                                                                              "originating_lab": {
                                                                                                                                "value": "Laboratorio de Virolog\u00eda del Hospital de Ni\u00f1os Dr. Ricardo Gutierrez"
                                                                                                                              },
                                                                                                                              "pangolin_lineage": {
                                                                                                                                "value": "B.1"
                                                                                                                              },
                                                                                                                              "recency": {
                                                                                                                                "value": "Older"
                                                                                                                              },
                                                                                                                              "region": {
                                                                                                                                "value": "South America"
                                                                                                                              },
                                                                                                                              "region_exposure": {
                                                                                                                                "value": "South America"
                                                                                                                              },

                                                                                                                              "subclade_membership": {
                                                                                                                                "value": "20A"
                                                                                                                              },
                                                                                                                              "submitting_lab": {
                                                                                                                                "value": "\u00c1rea de Secuenciaci\u00f3n del Laboratorio de Virolog\u00eda del Hospital de Ni\u00f1os Dr. Ricardo Gutierrez on behalf of 'Proyecto Argentino Interinstitucional de genomica de SARS-CoV-2' (PAIS Consortium)"
                                                                                                                              },
                                                                                                                              "url": "https://www.gisaid.org"
                                                                                                                            }
                                                                                                                          }
                                                                                                                        ],
                                                                                                                        "name": "NODE_0001014",
                                                                                                                        "node_attrs": {
                                                                                                                          "clade_membership": {
                                                                                                                            "value": "20A"
                                                                                                                          },
                                                                                                                          "div": 5,
                                                                                                                          "custom_location": {
                                                                                                                            "confidence": {
                                                                                                                              "Europe": 0.0023695962496459756,
                                                                                                                              "South America": 0.9966543906262962
                                                                                                                            },
                                                                                                                            "entropy": 0.02573976194382406,
                                                                                                                            "value": "South America"
                                                                                                                          },
                                                                                                                          "num_date": {
                                                                                                                            "confidence": [
                                                                                                                              2020.226651733768,
                                                                                                                              2020.2445355191257
                                                                                                                            ],
                                                                                                                            "value": 2020.2419459308455
                                                                                                                          },
                                                                                                                          "subclade_membership": {
                                                                                                                            "value": "20A"
                                                                                                                          }
                                                                                                                        }
                                                                                                                      },
                                                                                                                      {
                                                                                                                        "branch_attrs": {
                                                                                                                          "mutations": {}
                                                                                                                        },
                                                                                                                        "children": [
                                                                                                                          {
                                                                                                                            "branch_attrs": {
                                                                                                                              "labels": {
                                                                                                                                "aa": "ORF7a: G70C"
                                                                                                                              },
                                                                                                                              "mutations": {
                                                                                                                                "ORF7a": [
                                                                                                                                  "G70C"
                                                                                                                                ],
                                                                                                                                "nuc": [
                                                                                                                                  "G27601T"
                                                                                                                                ]
                                                                                                                              }
                                                                                                                            },
                                                                                                                            "name": "Chile/Los_Angeles-PUC_MVL_0181/2020",
                                                                                                                            "node_attrs": {

                                                                                                                              "author": {
                                                                                                                                "author": "Leonardo I. Almonacid et al",
                                                                                                                                "value": "Leonardo I. Almonacid et al"
                                                                                                                              },
                                                                                                                              "clade_membership": {
                                                                                                                                "value": "20A"
                                                                                                                              },
                                                                                                                              "country": {
                                                                                                                                "value": "Chile"
                                                                                                                              },
                                                                                                                              "div": 6,
                                                                                                                              "division": {
                                                                                                                                "value": "Biob\u00edo"
                                                                                                                              },
                                                                                                                              "division_exposure": {
                                                                                                                                "value": "Biob\u00edo"
                                                                                                                              },
                                                                                                                              "genbank_accession": {
                                                                                                                                "value": "MW365129.1"
                                                                                                                              },
                                                                                                                              "gisaid_epi_isl": {
                                                                                                                                "value": "EPI_ISL_801707"
                                                                                                                              },
                                                                                                                              "host": {
                                                                                                                                "value": "Human"
                                                                                                                              },
                                                                                                                              "custom_location": {
                                                                                                                                "confidence": {
                                                                                                                                  "South America": 0.9999999999999999
                                                                                                                                },
                                                                                                                                "entropy": -9.99866855976916e-13,
                                                                                                                                "value": "South America"
                                                                                                                              },
                                                                                                                              "location": {
                                                                                                                                "value": "Los Angeles"
                                                                                                                              },
                                                                                                                              "num_date": {
                                                                                                                                "confidence": [
                                                                                                                                  2020.2909836065573,
                                                                                                                                  2020.2909836065573
                                                                                                                                ],
                                                                                                                                "value": 2020.2909836065573
                                                                                                                              },
                                                                                                                              "originating_lab": {
                                                                                                                                "value": "Laboratory of Molecular Virology, Pontificia Universidad Cat\u00f3lica de Chile"
                                                                                                                              },
                                                                                                                              "pangolin_lineage": {
                                                                                                                                "value": "B.1"
                                                                                                                              },
                                                                                                                              "recency": {
                                                                                                                                "value": "Older"
                                                                                                                              },
                                                                                                                              "region": {
                                                                                                                                "value": "South America"
                                                                                                                              },
                                                                                                                              "region_exposure": {
                                                                                                                                "value": "South America"
                                                                                                                              },

                                                                                                                              "subclade_membership": {
                                                                                                                                "value": "20A"
                                                                                                                              },
                                                                                                                              "submitting_lab": {
                                                                                                                                "value": "MSHS Pathogen Surveillance Program"
                                                                                                                              },
                                                                                                                              "url": "https://www.gisaid.org"
                                                                                                                            }
                                                                                                                          },
                                                                                                                          {
                                                                                                                            "branch_attrs": {
                                                                                                                              "mutations": {}
                                                                                                                            },
                                                                                                                            "children": [
                                                                                                                              {
                                                                                                                                "branch_attrs": {
                                                                                                                                  "mutations": {}
                                                                                                                                },
                                                                                                                                "children": [
                                                                                                                                  {
                                                                                                                                    "branch_attrs": {
                                                                                                                                      "mutations": {}
                                                                                                                                    },
                                                                                                                                    "name": "Japan/PG-0541/2020",
                                                                                                                                    "node_attrs": {
                                                                                                                                      "author": {
                                                                                                                                        "author": "Tsuyoshi Sekizuka et al",
                                                                                                                                        "paper_url": "https://www.medrxiv.org/content/10.1101/2020.07.01.20143958v1",
                                                                                                                                        "title": "A genome epidemiological study of SARS-CoV-2 introduction into Japan",
                                                                                                                                        "value": "Tsuyoshi Sekizuka et al A"
                                                                                                                                      },
                                                                                                                                      "clade_membership": {
                                                                                                                                        "value": "20A"
                                                                                                                                      },
                                                                                                                                      "country": {
                                                                                                                                        "value": "Asia"
                                                                                                                                      },
                                                                                                                                      "div": 5,
                                                                                                                                      "division": {
                                                                                                                                        "value": "Asia"
                                                                                                                                      },
                                                                                                                                      "division_exposure": {
                                                                                                                                        "value": "Asia"
                                                                                                                                      },
                                                                                                                                      "gisaid_epi_isl": {
                                                                                                                                        "value": "EPI_ISL_480197"
                                                                                                                                      },
                                                                                                                                      "host": {
                                                                                                                                        "value": "Human"
                                                                                                                                      },
                                                                                                                                      "custom_location": {
                                                                                                                                        "confidence": {
                                                                                                                                          "Asia": 1.0
                                                                                                                                        },
                                                                                                                                        "entropy": -1.000088900581841e-12,
                                                                                                                                        "value": "Asia"
                                                                                                                                      },
                                                                                                                                      "num_date": {
                                                                                                                                        "confidence": [
                                                                                                                                          2020.2554644808743,
                                                                                                                                          2020.2554644808743
                                                                                                                                        ],
                                                                                                                                        "value": 2020.2554644808743
                                                                                                                                      },
                                                                                                                                      "originating_lab": {
                                                                                                                                        "value": "Toyama Institute of Health"
                                                                                                                                      },
                                                                                                                                      "pangolin_lineage": {
                                                                                                                                        "value": "B.1"
                                                                                                                                      },
                                                                                                                                      "recency": {
                                                                                                                                        "value": "Older"
                                                                                                                                      },
                                                                                                                                      "region": {
                                                                                                                                        "value": "Asia"
                                                                                                                                      },
                                                                                                                                      "region_exposure": {
                                                                                                                                        "value": "Asia"
                                                                                                                                      },
                                                                                                                                      "subclade_membership": {
                                                                                                                                        "value": "20A"
                                                                                                                                      },
                                                                                                                                      "submitting_lab": {
                                                                                                                                        "value": "Pathogen Genomics Center, National Institute of Infectious Diseases"
                                                                                                                                      },
                                                                                                                                      "url": "https://www.gisaid.org"
                                                                                                                                    }
                                                                                                                                  },
                                                                                                                                  {
                                                                                                                                    "branch_attrs": {
                                                                                                                                      "mutations": {
                                                                                                                                        "nuc": [
                                                                                                                                          "C17010T"
                                                                                                                                        ]
                                                                                                                                      }
                                                                                                                                    },
                                                                                                                                    "children": [
                                                                                                                                      {
                                                                                                                                        "branch_attrs": {
                                                                                                                                          "labels": {
                                                                                                                                            "aa": "N: H145Y, M234L; ORF1b: P218L; S: M153T"
                                                                                                                                          },
                                                                                                                                          "mutations": {
                                                                                                                                            "N": [
                                                                                                                                              "H145Y",
                                                                                                                                              "M234L"
                                                                                                                                            ],
                                                                                                                                            "ORF1b": [
                                                                                                                                              "P218L"
                                                                                                                                            ],
                                                                                                                                            "S": [
                                                                                                                                              "M153T"
                                                                                                                                            ],
                                                                                                                                            "nuc": [
                                                                                                                                              "C14120T",
                                                                                                                                              "T22020C",
                                                                                                                                              "C28706T",
                                                                                                                                              "A28973C",
                                                                                                                                              "G29742T"
                                                                                                                                            ]
                                                                                                                                          }
                                                                                                                                        },
                                                                                                                                        "name": "Kenya/C76136/2020",
                                                                                                                                        "node_attrs": {

                                                                                                                                          "author": {
                                                                                                                                            "author": "Githinji et al et al",
                                                                                                                                            "value": "Githinji et al et al"
                                                                                                                                          },
                                                                                                                                          "clade_membership": {
                                                                                                                                            "value": "20A"
                                                                                                                                          },
                                                                                                                                          "country": {
                                                                                                                                            "value": "Africa"
                                                                                                                                          },
                                                                                                                                          "div": 11,
                                                                                                                                          "division": {
                                                                                                                                            "value": "Africa"
                                                                                                                                          },
                                                                                                                                          "division_exposure": {
                                                                                                                                            "value": "Africa"
                                                                                                                                          },
                                                                                                                                          "gisaid_epi_isl": {
                                                                                                                                            "value": "EPI_ISL_855548"
                                                                                                                                          },
                                                                                                                                          "host": {
                                                                                                                                            "value": "Human"
                                                                                                                                          },
                                                                                                                                          "custom_location": {
                                                                                                                                            "confidence": {
                                                                                                                                              "Africa": 1.0
                                                                                                                                            },
                                                                                                                                            "entropy": -1.000088900581841e-12,
                                                                                                                                            "value": "Africa"
                                                                                                                                          },
                                                                                                                                          "num_date": {
                                                                                                                                            "confidence": [
                                                                                                                                              2020.9275956284152,
                                                                                                                                              2020.9275956284152
                                                                                                                                            ],
                                                                                                                                            "value": 2020.9275956284152
                                                                                                                                          },
                                                                                                                                          "originating_lab": {
                                                                                                                                            "value": "KEMRI-Wellcome Trust Research Programme/KEMRI-CGMR-C Kilifi"
                                                                                                                                          },
                                                                                                                                          "pangolin_lineage": {
                                                                                                                                            "value": "B.1"
                                                                                                                                          },
                                                                                                                                          "recency": {
                                                                                                                                            "value": "Older"
                                                                                                                                          },
                                                                                                                                          "region": {
                                                                                                                                            "value": "Africa"
                                                                                                                                          },
                                                                                                                                          "region_exposure": {
                                                                                                                                            "value": "Africa"
                                                                                                                                          },

                                                                                                                                          "subclade_membership": {
                                                                                                                                            "value": "20A"
                                                                                                                                          },
                                                                                                                                          "submitting_lab": {
                                                                                                                                            "value": "KEMRI-Wellcome Trust Research Programme/KEMRI-CGMR-C Kilifi"
                                                                                                                                          },
                                                                                                                                          "url": "https://www.gisaid.org"
                                                                                                                                        }
                                                                                                                                      },
                                                                                                                                      {
                                                                                                                                        "branch_attrs": {
                                                                                                                                          "labels": {
                                                                                                                                            "aa": "N: R203M; ORF1a: T1788M, V2047F; ORF1b: D1973V; ORF7b: H42Y; ORF9b: R32L; S: S12F, Q677H, P681H"
                                                                                                                                          },
                                                                                                                                          "mutations": {
                                                                                                                                            "N": [
                                                                                                                                              "R203M"
                                                                                                                                            ],
                                                                                                                                            "ORF1a": [
                                                                                                                                              "T1788M",
                                                                                                                                              "V2047F"
                                                                                                                                            ],
                                                                                                                                            "ORF1b": [
                                                                                                                                              "D1973V"
                                                                                                                                            ],
                                                                                                                                            "ORF7b": [
                                                                                                                                              "H42Y"
                                                                                                                                            ],
                                                                                                                                            "ORF9b": [
                                                                                                                                              "R32L"
                                                                                                                                            ],
                                                                                                                                            "S": [
                                                                                                                                              "S12F",
                                                                                                                                              "Q677H",
                                                                                                                                              "P681H"
                                                                                                                                            ],
                                                                                                                                            "nuc": [
                                                                                                                                              "C4582T",
                                                                                                                                              "C5628T",
                                                                                                                                              "G6404T",
                                                                                                                                              "C9724T",
                                                                                                                                              "C9857T",
                                                                                                                                              "A19385T",
                                                                                                                                              "C21597T",
                                                                                                                                              "G23593T",
                                                                                                                                              "C23604A",
                                                                                                                                              "T25099C",
                                                                                                                                              "T25123C",
                                                                                                                                              "C25321T",
                                                                                                                                              "T25689C",
                                                                                                                                              "C27879T",
                                                                                                                                              "G28378T",
                                                                                                                                              "G28881T"
                                                                                                                                            ]
                                                                                                                                          }
                                                                                                                                        },
                                                                                                                                        "name": "Aruba/AW-RIVM-11559/2021",
                                                                                                                                        "node_attrs": {
                                                                                                                                          "author": {
                                                                                                                                            "author": "Adam Meijer et al",
                                                                                                                                            "value": "Adam Meijer et al"
                                                                                                                                          },
                                                                                                                                          "clade_membership": {
                                                                                                                                            "value": "20A"
                                                                                                                                          },
                                                                                                                                          "country": {
                                                                                                                                            "value": "Aruba"
                                                                                                                                          },
                                                                                                                                          "div": 22,
                                                                                                                                          "division": {
                                                                                                                                            "value": "Aruba"
                                                                                                                                          },
                                                                                                                                          "division_exposure": {
                                                                                                                                            "value": "Aruba"
                                                                                                                                          },
                                                                                                                                          "gisaid_epi_isl": {
                                                                                                                                            "value": "EPI_ISL_1014632"
                                                                                                                                          },
                                                                                                                                          "host": {
                                                                                                                                            "value": "Human"
                                                                                                                                          },
                                                                                                                                          "custom_location": {
                                                                                                                                            "confidence": {
                                                                                                                                              "South America": 0.9999999999999999
                                                                                                                                            },
                                                                                                                                            "entropy": -9.99866855976916e-13,
                                                                                                                                            "value": "South America"
                                                                                                                                          },
                                                                                                                                          "num_date": {
                                                                                                                                            "confidence": [
                                                                                                                                              2021.0753424657535,
                                                                                                                                              2021.0753424657535
                                                                                                                                            ],
                                                                                                                                            "value": 2021.0753424657535
                                                                                                                                          },
                                                                                                                                          "originating_lab": {
                                                                                                                                            "value": "Dutch COVID-19 response team"
                                                                                                                                          },
                                                                                                                                          "pangolin_lineage": {
                                                                                                                                            "value": "B.1.189"
                                                                                                                                          },
                                                                                                                                          "recency": {
                                                                                                                                            "value": "One month ago"
                                                                                                                                          },
                                                                                                                                          "region": {
                                                                                                                                            "value": "South America"
                                                                                                                                          },
                                                                                                                                          "region_exposure": {
                                                                                                                                            "value": "South America"
                                                                                                                                          },
                                                                                                                                          "subclade_membership": {
                                                                                                                                            "value": "20A"
                                                                                                                                          },
                                                                                                                                          "submitting_lab": {
                                                                                                                                            "value": "National Institute for Public Health and the Environment (RIVM)"
                                                                                                                                          },
                                                                                                                                          "url": "https://www.gisaid.org"
                                                                                                                                        }
                                                                                                                                      }
                                                                                                                                    ],
                                                                                                                                    "name": "NODE_0001318",
                                                                                                                                    "node_attrs": {
                                                                                                                                      "clade_membership": {
                                                                                                                                        "value": "20A"
                                                                                                                                      },
                                                                                                                                      "div": 6,
                                                                                                                                      "custom_location": {
                                                                                                                                        "confidence": {
                                                                                                                                          "Africa": 0.16708710331899895,
                                                                                                                                          "Asia": 0.07915929311952094,
                                                                                                                                          "Europe": 0.12516381362452209,
                                                                                                                                          "South America": 0.6266697239053411
                                                                                                                                        },
                                                                                                                                        "entropy": 1.0662684414555357,
                                                                                                                                        "value": "South America"
                                                                                                                                      },
                                                                                                                                      "num_date": {
                                                                                                                                        "confidence": [
                                                                                                                                          2020.2321478483307,
                                                                                                                                          2020.737887542136
                                                                                                                                        ],
                                                                                                                                        "value": 2020.4184775024837
                                                                                                                                      },
                                                                                                                                      "subclade_membership": {
                                                                                                                                        "value": "20A"
                                                                                                                                      }
                                                                                                                                    }
                                                                                                                                  }
                                                                                                                                ],
                                                                                                                                "name": "NODE_0001018",
                                                                                                                                "node_attrs": {
                                                                                                                                  "clade_membership": {
                                                                                                                                    "value": "20A"
                                                                                                                                  },
                                                                                                                                  "div": 5,
                                                                                                                                  "custom_location": {
                                                                                                                                    "confidence": {
                                                                                                                                      "Africa": 0.04069992563226059,
                                                                                                                                      "Asia": 0.2544157926426794,
                                                                                                                                      "Europe": 0.19311738749909457,
                                                                                                                                      "South America": 0.5100120602302394
                                                                                                                                    },
                                                                                                                                    "entropy": 1.1521504671606093,
                                                                                                                                    "value": "South America"
                                                                                                                                  },
                                                                                                                                  "num_date": {
                                                                                                                                    "confidence": [
                                                                                                                                      2020.240579518862,
                                                                                                                                      2020.2554644808743
                                                                                                                                    ],
                                                                                                                                    "value": 2020.2554644808743
                                                                                                                                  },
                                                                                                                                  "subclade_membership": {
                                                                                                                                    "value": "20A"
                                                                                                                                  }
                                                                                                                                }
                                                                                                                              },
                                                                                                                              {
                                                                                                                                "branch_attrs": {
                                                                                                                                  "mutations": {}
                                                                                                                                },
                                                                                                                                "children": [
                                                                                                                                  {
                                                                                                                                    "branch_attrs": {
                                                                                                                                      "mutations": {
                                                                                                                                        "nuc": [
                                                                                                                                          "T1861C",
                                                                                                                                          "T13626C"
                                                                                                                                        ]
                                                                                                                                      }
                                                                                                                                    },
                                                                                                                                    "name": "Spain/AR-IBV-98005790/2020",
                                                                                                                                    "node_attrs": {

                                                                                                                                      "author": {
                                                                                                                                        "author": "Antonio Rezusta L\u00f3pez et al",
                                                                                                                                        "value": "Antonio Rezusta L\u00f3pez et al"
                                                                                                                                      },
                                                                                                                                      "clade_membership": {
                                                                                                                                        "value": "20A"
                                                                                                                                      },
                                                                                                                                      "country": {
                                                                                                                                        "value": "Europe"
                                                                                                                                      },
                                                                                                                                      "div": 7,
                                                                                                                                      "division": {
                                                                                                                                        "value": "Europe"
                                                                                                                                      },
                                                                                                                                      "division_exposure": {
                                                                                                                                        "value": "Europe"
                                                                                                                                      },
                                                                                                                                      "gisaid_epi_isl": {
                                                                                                                                        "value": "EPI_ISL_537786"
                                                                                                                                      },
                                                                                                                                      "host": {
                                                                                                                                        "value": "Human"
                                                                                                                                      },
                                                                                                                                      "custom_location": {
                                                                                                                                        "confidence": {
                                                                                                                                          "Europe": 0.9999999999999999
                                                                                                                                        },
                                                                                                                                        "entropy": -9.99866855976916e-13,
                                                                                                                                        "value": "Europe"
                                                                                                                                      },
                                                                                                                                      "num_date": {
                                                                                                                                        "confidence": [
                                                                                                                                          2020.3811475409836,
                                                                                                                                          2020.3811475409836
                                                                                                                                        ],
                                                                                                                                        "value": 2020.3811475409836
                                                                                                                                      },
                                                                                                                                      "originating_lab": {
                                                                                                                                        "value": "Servicio de Microbiolog\u00eda, Hospital Miguel Servet, Zaragoza"
                                                                                                                                      },
                                                                                                                                      "pangolin_lineage": {
                                                                                                                                        "value": "B.1"
                                                                                                                                      },
                                                                                                                                      "recency": {
                                                                                                                                        "value": "Older"
                                                                                                                                      },
                                                                                                                                      "region": {
                                                                                                                                        "value": "Europe"
                                                                                                                                      },
                                                                                                                                      "region_exposure": {
                                                                                                                                        "value": "Europe"
                                                                                                                                      },

                                                                                                                                      "subclade_membership": {
                                                                                                                                        "value": "20A"
                                                                                                                                      },
                                                                                                                                      "submitting_lab": {
                                                                                                                                        "value": "SeqCOVID-SPAIN consortium/IBV(CSIC)"
                                                                                                                                      },
                                                                                                                                      "url": "https://www.gisaid.org"
                                                                                                                                    }
                                                                                                                                  },
                                                                                                                                  {
                                                                                                                                    "branch_attrs": {
                                                                                                                                      "mutations": {}
                                                                                                                                    },
                                                                                                                                    "children": [
                                                                                                                                      {
                                                                                                                                        "branch_attrs": {
                                                                                                                                          "mutations": {
                                                                                                                                            "nuc": [
                                                                                                                                              "G1729A"
                                                                                                                                            ]
                                                                                                                                          }
                                                                                                                                        },
                                                                                                                                        "name": "Spain/GA-IBV-98006032/2020",
                                                                                                                                        "node_attrs": {

                                                                                                                                          "author": {
                                                                                                                                            "author": "Jos\u00e9 Javier Costa Alcalde et al",
                                                                                                                                            "value": "Jos\u00e9 Javier Costa Alcalde et al"
                                                                                                                                          },
                                                                                                                                          "clade_membership": {
                                                                                                                                            "value": "20A"
                                                                                                                                          },
                                                                                                                                          "country": {
                                                                                                                                            "value": "Europe"
                                                                                                                                          },
                                                                                                                                          "div": 6,
                                                                                                                                          "division": {
                                                                                                                                            "value": "Europe"
                                                                                                                                          },
                                                                                                                                          "division_exposure": {
                                                                                                                                            "value": "Europe"
                                                                                                                                          },
                                                                                                                                          "gisaid_epi_isl": {
                                                                                                                                            "value": "EPI_ISL_541039"
                                                                                                                                          },
                                                                                                                                          "host": {
                                                                                                                                            "value": "Human"
                                                                                                                                          },
                                                                                                                                          "custom_location": {
                                                                                                                                            "confidence": {
                                                                                                                                              "Europe": 1.0
                                                                                                                                            },
                                                                                                                                            "entropy": -1.000088900581841e-12,
                                                                                                                                            "value": "Europe"
                                                                                                                                          },
                                                                                                                                          "num_date": {
                                                                                                                                            "confidence": [
                                                                                                                                              2020.3483606557377,
                                                                                                                                              2020.3483606557377
                                                                                                                                            ],
                                                                                                                                            "value": 2020.3483606557377
                                                                                                                                          },
                                                                                                                                          "originating_lab": {
                                                                                                                                            "value": "Hospital Cl\u00ednico Universitario de Santiago de Compostela"
                                                                                                                                          },
                                                                                                                                          "pangolin_lineage": {
                                                                                                                                            "value": "B.1"
                                                                                                                                          },
                                                                                                                                          "recency": {
                                                                                                                                            "value": "Older"
                                                                                                                                          },
                                                                                                                                          "region": {
                                                                                                                                            "value": "Europe"
                                                                                                                                          },
                                                                                                                                          "region_exposure": {
                                                                                                                                            "value": "Europe"
                                                                                                                                          },

                                                                                                                                          "subclade_membership": {
                                                                                                                                            "value": "20A"
                                                                                                                                          },
                                                                                                                                          "submitting_lab": {
                                                                                                                                            "value": "SeqCOVID-SPAIN consortium/Institute of Biomedicine of Valencia, IBV-CSIC"
                                                                                                                                          },
                                                                                                                                          "url": "https://www.gisaid.org"
                                                                                                                                        }
                                                                                                                                      },
                                                                                                                                      {
                                                                                                                                        "branch_attrs": {
                                                                                                                                          "mutations": {}
                                                                                                                                        },
                                                                                                                                        "children": [
                                                                                                                                          {
                                                                                                                                            "branch_attrs": {
                                                                                                                                              "mutations": {}
                                                                                                                                            },
                                                                                                                                            "name": "Chile/Temuco-PUC_MVL_0242/2020",
                                                                                                                                            "node_attrs": {

                                                                                                                                              "author": {
                                                                                                                                                "author": "Leonardo I. Almonacid et al",
                                                                                                                                                "value": "Leonardo I. Almonacid et al"
                                                                                                                                              },
                                                                                                                                              "clade_membership": {
                                                                                                                                                "value": "20A"
                                                                                                                                              },
                                                                                                                                              "country": {
                                                                                                                                                "value": "Chile"
                                                                                                                                              },
                                                                                                                                              "div": 5,
                                                                                                                                              "division": {
                                                                                                                                                "value": "Araucan\u00eda"
                                                                                                                                              },
                                                                                                                                              "division_exposure": {
                                                                                                                                                "value": "Araucan\u00eda"
                                                                                                                                              },
                                                                                                                                              "genbank_accession": {
                                                                                                                                                "value": "MW365486.1"
                                                                                                                                              },
                                                                                                                                              "gisaid_epi_isl": {
                                                                                                                                                "value": "EPI_ISL_801741"
                                                                                                                                              },
                                                                                                                                              "host": {
                                                                                                                                                "value": "Human"
                                                                                                                                              },
                                                                                                                                              "custom_location": {
                                                                                                                                                "confidence": {
                                                                                                                                                  "South America": 1.0
                                                                                                                                                },
                                                                                                                                                "entropy": -1.000088900581841e-12,
                                                                                                                                                "value": "South America"
                                                                                                                                              },
                                                                                                                                              "location": {
                                                                                                                                                "value": "Temuco"
                                                                                                                                              },
                                                                                                                                              "num_date": {
                                                                                                                                                "confidence": [
                                                                                                                                                  2020.3237704918033,
                                                                                                                                                  2020.3237704918033
                                                                                                                                                ],
                                                                                                                                                "value": 2020.3237704918033
                                                                                                                                              },
                                                                                                                                              "originating_lab": {
                                                                                                                                                "value": "Laboratory of Molecular Virology, Pontificia Universidad Cat\u00f3lica de Chile"
                                                                                                                                              },
                                                                                                                                              "pangolin_lineage": {
                                                                                                                                                "value": "B.1"
                                                                                                                                              },
                                                                                                                                              "recency": {
                                                                                                                                                "value": "Older"
                                                                                                                                              },
                                                                                                                                              "region": {
                                                                                                                                                "value": "South America"
                                                                                                                                              },
                                                                                                                                              "region_exposure": {
                                                                                                                                                "value": "South America"
                                                                                                                                              },

                                                                                                                                              "subclade_membership": {
                                                                                                                                                "value": "20A"
                                                                                                                                              },
                                                                                                                                              "submitting_lab": {
                                                                                                                                                "value": "MSHS Pathogen Surveillance Program"
                                                                                                                                              },
                                                                                                                                              "url": "https://www.gisaid.org"
                                                                                                                                            }
                                                                                                                                          },
                                                                                                                                          {
                                                                                                                                            "branch_attrs": {
                                                                                                                                              "mutations": {}
                                                                                                                                            },
                                                                                                                                            "children": [
                                                                                                                                              {
                                                                                                                                                "branch_attrs": {
                                                                                                                                                  "labels": {
                                                                                                                                                    "aa": "ORF3a: P178L; S: L54F"
                                                                                                                                                  },
                                                                                                                                                  "mutations": {
                                                                                                                                                    "ORF3a": [
                                                                                                                                                      "P178L"
                                                                                                                                                    ],
                                                                                                                                                    "S": [
                                                                                                                                                      "L54F"
                                                                                                                                                    ],
                                                                                                                                                    "nuc": [
                                                                                                                                                      "C1426T",
                                                                                                                                                      "G21724T",
                                                                                                                                                      "C24064T",
                                                                                                                                                      "C25925T",
                                                                                                                                                      "G29044A"
                                                                                                                                                    ]
                                                                                                                                                  }
                                                                                                                                                },
                                                                                                                                                "name": "Mexico/CMX-INMEGEN-12-04-12/2020",
                                                                                                                                                "node_attrs": {

                                                                                                                                                  "author": {
                                                                                                                                                    "author": "Hidalgo-Miranda A et al",
                                                                                                                                                    "value": "Hidalgo-Miranda A et al"
                                                                                                                                                  },
                                                                                                                                                  "clade_membership": {
                                                                                                                                                    "value": "20A"
                                                                                                                                                  },
                                                                                                                                                  "country": {
                                                                                                                                                    "value": "North America"
                                                                                                                                                  },
                                                                                                                                                  "div": 10,
                                                                                                                                                  "division": {
                                                                                                                                                    "value": "North America"
                                                                                                                                                  },
                                                                                                                                                  "division_exposure": {
                                                                                                                                                    "value": "North America"
                                                                                                                                                  },
                                                                                                                                                  "gisaid_epi_isl": {
                                                                                                                                                    "value": "EPI_ISL_1005570"
                                                                                                                                                  },
                                                                                                                                                  "host": {
                                                                                                                                                    "value": "Human"
                                                                                                                                                  },
                                                                                                                                                  "custom_location": {
                                                                                                                                                    "confidence": {
                                                                                                                                                      "North America": 0.9999999999999999
                                                                                                                                                    },
                                                                                                                                                    "entropy": -9.99866855976916e-13,
                                                                                                                                                    "value": "North America"
                                                                                                                                                  },
                                                                                                                                                  "num_date": {
                                                                                                                                                    "confidence": [
                                                                                                                                                      2020.8948087431695,
                                                                                                                                                      2020.8948087431695
                                                                                                                                                    ],
                                                                                                                                                    "value": 2020.8948087431695
                                                                                                                                                  },
                                                                                                                                                  "originating_lab": {
                                                                                                                                                    "value": "Instituto Nacional de Medicina Genomica"
                                                                                                                                                  },
                                                                                                                                                  "pangolin_lineage": {
                                                                                                                                                    "value": "B.1"
                                                                                                                                                  },
                                                                                                                                                  "recency": {
                                                                                                                                                    "value": "One month ago"
                                                                                                                                                  },
                                                                                                                                                  "region": {
                                                                                                                                                    "value": "North America"
                                                                                                                                                  },
                                                                                                                                                  "region_exposure": {
                                                                                                                                                    "value": "North America"
                                                                                                                                                  },

                                                                                                                                                  "subclade_membership": {
                                                                                                                                                    "value": "20A"
                                                                                                                                                  },
                                                                                                                                                  "submitting_lab": {
                                                                                                                                                    "value": "Instituto Nacional de Medicina Genomica"
                                                                                                                                                  },
                                                                                                                                                  "url": "https://www.gisaid.org"
                                                                                                                                                }
                                                                                                                                              },
                                                                                                                                              {
                                                                                                                                                "branch_attrs": {
                                                                                                                                                  "mutations": {}
                                                                                                                                                },
                                                                                                                                                "children": [
                                                                                                                                                  {
                                                                                                                                                    "branch_attrs": {
                                                                                                                                                      "labels": {
                                                                                                                                                        "aa": "ORF1a: D589A"
                                                                                                                                                      },
                                                                                                                                                      "mutations": {
                                                                                                                                                        "ORF1a": [
                                                                                                                                                          "D589A"
                                                                                                                                                        ],
                                                                                                                                                        "nuc": [
                                                                                                                                                          "A2031C",
                                                                                                                                                          "C11833T"
                                                                                                                                                        ]
                                                                                                                                                      }
                                                                                                                                                    },
                                                                                                                                                    "name": "EquatorialGuinea/49973/2020",
                                                                                                                                                    "node_attrs": {

                                                                                                                                                      "author": {
                                                                                                                                                        "author": "\"Carlos Cortes et al",
                                                                                                                                                        "value": "\"Carlos Cortes et al"
                                                                                                                                                      },
                                                                                                                                                      "clade_membership": {
                                                                                                                                                        "value": "20A"
                                                                                                                                                      },
                                                                                                                                                      "country": {
                                                                                                                                                        "value": "Africa"
                                                                                                                                                      },
                                                                                                                                                      "div": 7,
                                                                                                                                                      "division": {
                                                                                                                                                        "value": "Africa"
                                                                                                                                                      },
                                                                                                                                                      "division_exposure": {
                                                                                                                                                        "value": "Africa"
                                                                                                                                                      },
                                                                                                                                                      "gisaid_epi_isl": {
                                                                                                                                                        "value": "EPI_ISL_953422"
                                                                                                                                                      },
                                                                                                                                                      "host": {
                                                                                                                                                        "value": "Human"
                                                                                                                                                      },
                                                                                                                                                      "custom_location": {
                                                                                                                                                        "confidence": {
                                                                                                                                                          "Africa": 1.0
                                                                                                                                                        },
                                                                                                                                                        "entropy": -1.000088900581841e-12,
                                                                                                                                                        "value": "Africa"
                                                                                                                                                      },
                                                                                                                                                      "num_date": {
                                                                                                                                                        "confidence": [
                                                                                                                                                          2020.6161202185792,
                                                                                                                                                          2020.6161202185792
                                                                                                                                                        ],
                                                                                                                                                        "value": 2020.6161202185792
                                                                                                                                                      },
                                                                                                                                                      "originating_lab": {
                                                                                                                                                        "value": "Laboratorio de Investigaciones de Baney"
                                                                                                                                                      },
                                                                                                                                                      "pangolin_lineage": {
                                                                                                                                                        "value": "B.1.192"
                                                                                                                                                      },
                                                                                                                                                      "recency": {
                                                                                                                                                        "value": "One month ago"
                                                                                                                                                      },
                                                                                                                                                      "region": {
                                                                                                                                                        "value": "Africa"
                                                                                                                                                      },
                                                                                                                                                      "region_exposure": {
                                                                                                                                                        "value": "Africa"
                                                                                                                                                      },

                                                                                                                                                      "subclade_membership": {
                                                                                                                                                        "value": "20A"
                                                                                                                                                      },
                                                                                                                                                      "submitting_lab": {
                                                                                                                                                        "value": "\"Swiss Tropical and Public Health Institute\""
                                                                                                                                                      },
                                                                                                                                                      "url": "https://www.gisaid.org"
                                                                                                                                                    }
                                                                                                                                                  },
                                                                                                                                                  {
                                                                                                                                                    "branch_attrs": {
                                                                                                                                                      "mutations": {}
                                                                                                                                                    },
                                                                                                                                                    "children": [
                                                                                                                                                      {
                                                                                                                                                        "branch_attrs": {
                                                                                                                                                          "mutations": {}
                                                                                                                                                        },
                                                                                                                                                        "name": "Singapore/268nan/2020",
                                                                                                                                                        "node_attrs": {

                                                                                                                                                          "author": {
                                                                                                                                                            "author": "Chen YYC et al",
                                                                                                                                                            "value": "Chen YYC et al"
                                                                                                                                                          },
                                                                                                                                                          "clade_membership": {
                                                                                                                                                            "value": "20A"
                                                                                                                                                          },
                                                                                                                                                          "country": {
                                                                                                                                                            "value": "Asia"
                                                                                                                                                          },
                                                                                                                                                          "div": 5,
                                                                                                                                                          "division": {
                                                                                                                                                            "value": "Asia"
                                                                                                                                                          },
                                                                                                                                                          "division_exposure": {
                                                                                                                                                            "value": "Asia"
                                                                                                                                                          },
                                                                                                                                                          "gisaid_epi_isl": {
                                                                                                                                                            "value": "EPI_ISL_477180"
                                                                                                                                                          },
                                                                                                                                                          "host": {
                                                                                                                                                            "value": "Human"
                                                                                                                                                          },
                                                                                                                                                          "custom_location": {
                                                                                                                                                            "confidence": {
                                                                                                                                                              "Asia": 1.0
                                                                                                                                                            },
                                                                                                                                                            "entropy": -1.000088900581841e-12,
                                                                                                                                                            "value": "Asia"
                                                                                                                                                          },
                                                                                                                                                          "num_date": {
                                                                                                                                                            "confidence": [
                                                                                                                                                              2020.474043715847,
                                                                                                                                                              2020.474043715847
                                                                                                                                                            ],
                                                                                                                                                            "value": 2020.474043715847
                                                                                                                                                          },
                                                                                                                                                          "originating_lab": {
                                                                                                                                                            "value": "Department of Laboratory Medicine Tan Tock Seng Hospital"
                                                                                                                                                          },
                                                                                                                                                          "pangolin_lineage": {
                                                                                                                                                            "value": "B.1"
                                                                                                                                                          },
                                                                                                                                                          "recency": {
                                                                                                                                                            "value": "Older"
                                                                                                                                                          },
                                                                                                                                                          "region": {
                                                                                                                                                            "value": "Asia"
                                                                                                                                                          },
                                                                                                                                                          "region_exposure": {
                                                                                                                                                            "value": "Asia"
                                                                                                                                                          },

                                                                                                                                                          "subclade_membership": {
                                                                                                                                                            "value": "20A"
                                                                                                                                                          },
                                                                                                                                                          "submitting_lab": {
                                                                                                                                                            "value": "Department of Laboratory Medicine Tan Tock Seng Hospital"
                                                                                                                                                          },
                                                                                                                                                          "url": "https://www.gisaid.org"
                                                                                                                                                        }
                                                                                                                                                      },
                                                                                                                                                      {
                                                                                                                                                        "branch_attrs": {
                                                                                                                                                          "labels": {
                                                                                                                                                            "aa": "N: R191H"
                                                                                                                                                          },
                                                                                                                                                          "mutations": {
                                                                                                                                                            "N": [
                                                                                                                                                              "R191H"
                                                                                                                                                            ],
                                                                                                                                                            "nuc": [
                                                                                                                                                              "G28845A"
                                                                                                                                                            ]
                                                                                                                                                          }
                                                                                                                                                        },
                                                                                                                                                        "name": "Guatemala/19529/2020",
                                                                                                                                                        "node_attrs": {
                                                                                                                                                          "author": {
                                                                                                                                                            "author": "Paola Resende et al",
                                                                                                                                                            "value": "Paola Resende et al B"
                                                                                                                                                          },
                                                                                                                                                          "clade_membership": {
                                                                                                                                                            "value": "20A"
                                                                                                                                                          },
                                                                                                                                                          "country": {
                                                                                                                                                            "value": "North America"
                                                                                                                                                          },
                                                                                                                                                          "div": 6,
                                                                                                                                                          "division": {
                                                                                                                                                            "value": "North America"
                                                                                                                                                          },
                                                                                                                                                          "division_exposure": {
                                                                                                                                                            "value": "North America"
                                                                                                                                                          },
                                                                                                                                                          "gisaid_epi_isl": {
                                                                                                                                                            "value": "EPI_ISL_837590"
                                                                                                                                                          },
                                                                                                                                                          "host": {
                                                                                                                                                            "value": "Human"
                                                                                                                                                          },
                                                                                                                                                          "custom_location": {
                                                                                                                                                            "confidence": {
                                                                                                                                                              "North America": 1.0
                                                                                                                                                            },
                                                                                                                                                            "entropy": -1.000088900581841e-12,
                                                                                                                                                            "value": "North America"
                                                                                                                                                          },
                                                                                                                                                          "num_date": {
                                                                                                                                                            "confidence": [
                                                                                                                                                              2020.558743169399,
                                                                                                                                                              2020.558743169399
                                                                                                                                                            ],
                                                                                                                                                            "value": 2020.558743169399
                                                                                                                                                          },
                                                                                                                                                          "originating_lab": {
                                                                                                                                                            "value": "Laboratorio Nacional de Salud"
                                                                                                                                                          },
                                                                                                                                                          "pangolin_lineage": {
                                                                                                                                                            "value": "B.1"
                                                                                                                                                          },
                                                                                                                                                          "recency": {
                                                                                                                                                            "value": "Older"
                                                                                                                                                          },
                                                                                                                                                          "region": {
                                                                                                                                                            "value": "North America"
                                                                                                                                                          },
                                                                                                                                                          "region_exposure": {
                                                                                                                                                            "value": "North America"
                                                                                                                                                          },
                                                                                                                                                          "subclade_membership": {
                                                                                                                                                            "value": "20A"
                                                                                                                                                          },
                                                                                                                                                          "submitting_lab": {
                                                                                                                                                            "value": "Laboratory of Respiratory Viruses and Measles, Oswaldo Cruz Institute, FIOCRUZ"
                                                                                                                                                          },
                                                                                                                                                          "url": "https://www.gisaid.org"
                                                                                                                                                        }
                                                                                                                                                      }
                                                                                                                                                    ],
                                                                                                                                                    "name": "NODE_0001033",
                                                                                                                                                    "node_attrs": {
                                                                                                                                                      "clade_membership": {
                                                                                                                                                        "value": "20A"
                                                                                                                                                      },
                                                                                                                                                      "div": 5,
                                                                                                                                                      "custom_location": {
                                                                                                                                                        "confidence": {
                                                                                                                                                          "Asia": 0.22843178443671427,
                                                                                                                                                          "Europe": 0.257365123071209,
                                                                                                                                                          "North America": 0.3839024867668254,
                                                                                                                                                          "South America": 0.08167068166085333
                                                                                                                                                        },
                                                                                                                                                        "entropy": 1.4085416557761388,
                                                                                                                                                        "value": "North America"
                                                                                                                                                      },
                                                                                                                                                      "num_date": {
                                                                                                                                                        "confidence": [
                                                                                                                                                          2020.4410437658887,
                                                                                                                                                          2020.474043715847
                                                                                                                                                        ],
                                                                                                                                                        "value": 2020.474043715847
                                                                                                                                                      },
                                                                                                                                                      "subclade_membership": {
                                                                                                                                                        "value": "20A"
                                                                                                                                                      }
                                                                                                                                                    }
                                                                                                                                                  }
                                                                                                                                                ],
                                                                                                                                                "name": "NODE_0001026",
                                                                                                                                                "node_attrs": {
                                                                                                                                                  "clade_membership": {
                                                                                                                                                    "value": "20A"
                                                                                                                                                  },
                                                                                                                                                  "div": 5,
                                                                                                                                                  "custom_location": {
                                                                                                                                                    "confidence": {
                                                                                                                                                      "Africa": 0.17717757019936917,
                                                                                                                                                      "Europe": 0.2898750108025479,
                                                                                                                                                      "North America": 0.3217327961570124,
                                                                                                                                                      "South America": 0.12638486999087353
                                                                                                                                                    },
                                                                                                                                                    "entropy": 1.5036713287253805,
                                                                                                                                                    "value": "North America"
                                                                                                                                                  },
                                                                                                                                                  "num_date": {
                                                                                                                                                    "confidence": [
                                                                                                                                                      2020.4039847305576,
                                                                                                                                                      2020.4718153516997
                                                                                                                                                    ],
                                                                                                                                                    "value": 2020.4535949416343
                                                                                                                                                  },
                                                                                                                                                  "subclade_membership": {
                                                                                                                                                    "value": "20A"
                                                                                                                                                  }
                                                                                                                                                }
                                                                                                                                              }
                                                                                                                                            ],
                                                                                                                                            "name": "NODE_0001025",
                                                                                                                                            "node_attrs": {
                                                                                                                                              "clade_membership": {
                                                                                                                                                "value": "20A"
                                                                                                                                              },
                                                                                                                                              "div": 5,
                                                                                                                                              "custom_location": {
                                                                                                                                                "confidence": {
                                                                                                                                                  "Africa": 0.040505995201692575,
                                                                                                                                                  "Europe": 0.30460423953878235,
                                                                                                                                                  "North America": 0.40722341538285345,
                                                                                                                                                  "South America": 0.21779597922141194
                                                                                                                                                },
                                                                                                                                                "entropy": 1.2969991975324653,
                                                                                                                                                "value": "North America"
                                                                                                                                              },
                                                                                                                                              "num_date": {
                                                                                                                                                "confidence": [
                                                                                                                                                  2020.335159359063,
                                                                                                                                                  2020.4679030648701
                                                                                                                                                ],
                                                                                                                                                "value": 2020.4241291682572
                                                                                                                                              },
                                                                                                                                              "subclade_membership": {
                                                                                                                                                "value": "20A"
                                                                                                                                              }
                                                                                                                                            }
                                                                                                                                          }
                                                                                                                                        ],
                                                                                                                                        "name": "NODE_0001024",
                                                                                                                                        "node_attrs": {
                                                                                                                                          "clade_membership": {
                                                                                                                                            "value": "20A"
                                                                                                                                          },
                                                                                                                                          "div": 5,
                                                                                                                                          "custom_location": {
                                                                                                                                            "confidence": {
                                                                                                                                              "Asia": 0.01900456439333047,
                                                                                                                                              "Europe": 0.40060904450520257,
                                                                                                                                              "North America": 0.0784902780071206,
                                                                                                                                              "South America": 0.4889212118772367
                                                                                                                                            },
                                                                                                                                            "entropy": 1.0506257289597896,
                                                                                                                                            "value": "South America"
                                                                                                                                          },
                                                                                                                                          "num_date": {
                                                                                                                                            "confidence": [
                                                                                                                                              2020.2934265177014,
                                                                                                                                              2020.3237704918033
                                                                                                                                            ],
                                                                                                                                            "value": 2020.3237704918033
                                                                                                                                          },
                                                                                                                                          "subclade_membership": {
                                                                                                                                            "value": "20A"
                                                                                                                                          }
                                                                                                                                        }
                                                                                                                                      }
                                                                                                                                    ],
                                                                                                                                    "name": "NODE_0001023",
                                                                                                                                    "node_attrs": {
                                                                                                                                      "clade_membership": {
                                                                                                                                        "value": "20A"
                                                                                                                                      },
                                                                                                                                      "div": 5,
                                                                                                                                      "custom_location": {
                                                                                                                                        "confidence": {
                                                                                                                                          "Asia": 0.015855628759744167,
                                                                                                                                          "Europe": 0.7416019155785161,
                                                                                                                                          "North America": 0.00996978377065841,
                                                                                                                                          "South America": 0.22762304343926865
                                                                                                                                        },
                                                                                                                                        "entropy": 0.6981794401458308,
                                                                                                                                        "value": "Europe"
                                                                                                                                      },
                                                                                                                                      "num_date": {
                                                                                                                                        "confidence": [
                                                                                                                                          2020.193939021703,
                                                                                                                                          2020.321600685614
                                                                                                                                        ],
                                                                                                                                        "value": 2020.3020724299104
                                                                                                                                      },
                                                                                                                                      "subclade_membership": {
                                                                                                                                        "value": "20A"
                                                                                                                                      }
                                                                                                                                    }
                                                                                                                                  }
                                                                                                                                ],
                                                                                                                                "name": "NODE_0001020",
                                                                                                                                "node_attrs": {
                                                                                                                                  "clade_membership": {
                                                                                                                                    "value": "20A"
                                                                                                                                  },
                                                                                                                                  "div": 5,
                                                                                                                                  "custom_location": {
                                                                                                                                    "confidence": {
                                                                                                                                      "Africa": 0.0047194186370710664,
                                                                                                                                      "Asia": 0.026061252005129806,
                                                                                                                                      "Europe": 0.7247091117890296,
                                                                                                                                      "South America": 0.24103350905941523
                                                                                                                                    },
                                                                                                                                    "entropy": 0.7179038109556442,
                                                                                                                                    "value": "Europe"
                                                                                                                                  },
                                                                                                                                  "num_date": {
                                                                                                                                    "confidence": [
                                                                                                                                      2020.2023421235315,
                                                                                                                                      2020.315560369566
                                                                                                                                    ],
                                                                                                                                    "value": 2020.251424279924
                                                                                                                                  },
                                                                                                                                  "subclade_membership": {
                                                                                                                                    "value": "20A"
                                                                                                                                  }
                                                                                                                                }
                                                                                                                              }
                                                                                                                            ],
                                                                                                                            "name": "NODE_0001016",
                                                                                                                            "node_attrs": {
                                                                                                                              "clade_membership": {
                                                                                                                                "value": "20A"
                                                                                                                              },
                                                                                                                              "div": 5,
                                                                                                                              "custom_location": {
                                                                                                                                "confidence": {
                                                                                                                                  "Africa": 0.012381107225808126,
                                                                                                                                  "Asia": 0.08580390276052886,
                                                                                                                                  "Europe": 0.29572553836800997,
                                                                                                                                  "South America": 0.6037206788876153
                                                                                                                                },
                                                                                                                                "entropy": 0.9460916329270257,
                                                                                                                                "value": "South America"
                                                                                                                              },
                                                                                                                              "num_date": {
                                                                                                                                "confidence": [
                                                                                                                                  2020.2309505333983,
                                                                                                                                  2020.2532361167268
                                                                                                                                ],
                                                                                                                                "value": 2020.2425774533529
                                                                                                                              },
                                                                                                                              "subclade_membership": {
                                                                                                                                "value": "20A"
                                                                                                                              }
                                                                                                                            }
                                                                                                                          }
                                                                                                                        ],
                                                                                                                        "name": "NODE_0001015",
                                                                                                                        "node_attrs": {
                                                                                                                          "clade_membership": {
                                                                                                                            "value": "20A"
                                                                                                                          },
                                                                                                                          "div": 5,
                                                                                                                          "custom_location": {
                                                                                                                            "confidence": {
                                                                                                                              "Africa": 0.0014120488882005222,
                                                                                                                              "Asia": 0.007597131336010922,
                                                                                                                              "Europe": 0.03659862514849911,
                                                                                                                              "South America": 0.952856685647404
                                                                                                                            },
                                                                                                                            "entropy": 0.2243386612835595,
                                                                                                                            "value": "South America"
                                                                                                                          },
                                                                                                                          "num_date": {
                                                                                                                            "confidence": [
                                                                                                                              2020.2104614370983,
                                                                                                                              2020.2515973457494
                                                                                                                            ],
                                                                                                                            "value": 2020.2331166484355
                                                                                                                          },
                                                                                                                          "subclade_membership": {
                                                                                                                            "value": "20A"
                                                                                                                          }
                                                                                                                        }
                                                                                                                      }
                                                                                                                    ],
                                                                                                                    "name": "NODE_0001013",
                                                                                                                    "node_attrs": {
                                                                                                                      "clade_membership": {
                                                                                                                        "value": "20A"
                                                                                                                      },
                                                                                                                      "div": 5,
                                                                                                                      "custom_location": {
                                                                                                                        "confidence": {
                                                                                                                          "Asia": 0.0017859075162204943,
                                                                                                                          "Europe": 0.014704012679349671,
                                                                                                                          "North America": 0.00431197713805485,
                                                                                                                          "South America": 0.9784368792366581
                                                                                                                        },
                                                                                                                        "entropy": 0.12416734668475549,
                                                                                                                        "value": "South America"
                                                                                                                      },
                                                                                                                      "num_date": {
                                                                                                                        "confidence": [
                                                                                                                          2020.2124678450136,
                                                                                                                          2020.2423071549783
                                                                                                                        ],
                                                                                                                        "value": 2020.2253791215444
                                                                                                                      },
                                                                                                                      "subclade_membership": {
                                                                                                                        "value": "20A"
                                                                                                                      }
                                                                                                                    }
                                                                                                                  }
                                                                                                                ],
                                                                                                                "name": "NODE_0001011",
                                                                                                                "node_attrs": {
                                                                                                                  "clade_membership": {
                                                                                                                    "value": "20A"
                                                                                                                  },
                                                                                                                  "div": 5,
                                                                                                                  "custom_location": {
                                                                                                                    "confidence": {
                                                                                                                      "Asia": 0.002645046985785342,
                                                                                                                      "Europe": 0.034449478962974796,
                                                                                                                      "North America": 0.060319776171258235,
                                                                                                                      "South America": 0.9010350969131551
                                                                                                                    },
                                                                                                                    "entropy": 0.40612230483357886,
                                                                                                                    "value": "South America"
                                                                                                                  },
                                                                                                                  "num_date": {
                                                                                                                    "confidence": [
                                                                                                                      2020.2062706680174,
                                                                                                                      2020.2413978442682
                                                                                                                    ],
                                                                                                                    "value": 2020.216586338215
                                                                                                                  },
                                                                                                                  "subclade_membership": {
                                                                                                                    "value": "20A"
                                                                                                                  }
                                                                                                                }
                                                                                                              }
                                                                                                            ],
                                                                                                            "name": "NODE_0001009",
                                                                                                            "node_attrs": {
                                                                                                              "clade_membership": {
                                                                                                                "value": "20A"
                                                                                                              },
                                                                                                              "div": 5,
                                                                                                              "custom_location": {
                                                                                                                "confidence": {
                                                                                                                  "Asia": 0.00232913837811863,
                                                                                                                  "Europe": 0.0339370506866311,
                                                                                                                  "North America": 0.0075216320619427395,
                                                                                                                  "South America": 0.9551724470084624
                                                                                                                },
                                                                                                                "entropy": 0.21738120868417704,
                                                                                                                "value": "South America"
                                                                                                              },
                                                                                                              "num_date": {
                                                                                                                "confidence": [
                                                                                                                  2020.2010974715877,
                                                                                                                  2020.2195921683474
                                                                                                                ],
                                                                                                                "value": 2020.215768648976
                                                                                                              },
                                                                                                              "subclade_membership": {
                                                                                                                "value": "20A"
                                                                                                              }
                                                                                                            }
                                                                                                          }
                                                                                                        ],
                                                                                                        "name": "NODE_0001008",
                                                                                                        "node_attrs": {
                                                                                                          "clade_membership": {
                                                                                                            "value": "20A"
                                                                                                          },
                                                                                                          "div": 5,
                                                                                                          "custom_location": {
                                                                                                            "confidence": {
                                                                                                              "Asia": 0.002574204275989993,
                                                                                                              "Europe": 0.012091716039469628,
                                                                                                              "North America": 0.0021817685955614267,
                                                                                                              "South America": 0.9825250092384551
                                                                                                            },
                                                                                                            "entropy": 0.10450965264316714,
                                                                                                            "value": "South America"
                                                                                                          },
                                                                                                          "num_date": {
                                                                                                            "confidence": [
                                                                                                              2020.188711474794,
                                                                                                              2020.2163656786186
                                                                                                            ],
                                                                                                            "value": 2020.2074556992422
                                                                                                          },
                                                                                                          "subclade_membership": {
                                                                                                            "value": "20A"
                                                                                                          }
                                                                                                        }
                                                                                                      }
                                                                                                    ],
                                                                                                    "name": "NODE_0001005",
                                                                                                    "node_attrs": {
                                                                                                      "clade_membership": {
                                                                                                        "value": "20A"
                                                                                                      },
                                                                                                      "div": 5,
                                                                                                      "custom_location": {
                                                                                                        "confidence": {
                                                                                                          "Asia": 0.01897004961494026,
                                                                                                          "Europe": 0.03364845541081903,
                                                                                                          "North America": 0.009873208645077795,
                                                                                                          "South America": 0.9358134008578213
                                                                                                        },
                                                                                                        "entropy": 0.30894528136170385,
                                                                                                        "value": "South America"
                                                                                                      },
                                                                                                      "num_date": {
                                                                                                        "confidence": [
                                                                                                          2020.1791783040808,
                                                                                                          2020.2151857240406
                                                                                                        ],
                                                                                                        "value": 2020.2067454109927
                                                                                                      },
                                                                                                      "subclade_membership": {
                                                                                                        "value": "20A"
                                                                                                      }
                                                                                                    }
                                                                                                  }
                                                                                                ],
                                                                                                "name": "NODE_0000998",
                                                                                                "node_attrs": {
                                                                                                  "clade_membership": {
                                                                                                    "value": "20A"
                                                                                                  },
                                                                                                  "div": 5,
                                                                                                  "custom_location": {
                                                                                                    "confidence": {
                                                                                                      "Asia": 0.0031227701348169805,
                                                                                                      "Europe": 0.015174956633106463,
                                                                                                      "North America": 0.00106124207112246,
                                                                                                      "South America": 0.979782694289968
                                                                                                    },
                                                                                                    "entropy": 0.11548262905016773,
                                                                                                    "value": "South America"
                                                                                                  },
                                                                                                  "num_date": {
                                                                                                    "confidence": [
                                                                                                      2020.1721278766931,
                                                                                                      2020.2082246058221
                                                                                                    ],
                                                                                                    "value": 2020.1898264104057
                                                                                                  },
                                                                                                  "subclade_membership": {
                                                                                                    "value": "20A"
                                                                                                  }
                                                                                                }
                                                                                              }
                                                                                            ],
                                                                                            "name": "NODE_0000984",
                                                                                            "node_attrs": {
                                                                                              "clade_membership": {
                                                                                                "value": "20A"
                                                                                              },
                                                                                              "div": 5,
                                                                                              "custom_location": {
                                                                                                "confidence": {
                                                                                                  "Asia": 0.0011967197687207884,
                                                                                                  "Europe": 0.010419124071764133,
                                                                                                  "South America": 0.9868151881511145
                                                                                                },
                                                                                                "entropy": 0.08032781389778569,
                                                                                                "value": "South America"
                                                                                              },
                                                                                              "num_date": {
                                                                                                "confidence": [
                                                                                                  2020.1697715939017,
                                                                                                  2020.1924461310139
                                                                                                ],
                                                                                                "value": 2020.1815356247175
                                                                                              },
                                                                                              "subclade_membership": {
                                                                                                "value": "20A"
                                                                                              }
                                                                                            }
                                                                                          }
                                                                                        ],
                                                                                        "name": "NODE_0000884",
                                                                                        "node_attrs": {
                                                                                          "clade_membership": {
                                                                                            "value": "20A"
                                                                                          },
                                                                                          "div": 5,
                                                                                          "custom_location": {
                                                                                            "confidence": {
                                                                                              "Europe": 0.0019921570167262762,
                                                                                              "South America": 0.9972491431237436
                                                                                            },
                                                                                            "entropy": 0.021595170154523644,
                                                                                            "value": "South America"
                                                                                          },
                                                                                          "num_date": {
                                                                                            "confidence": [
                                                                                              2020.1656055811886,
                                                                                              2020.1865780429032
                                                                                            ],
                                                                                            "value": 2020.181818749258
                                                                                          },
                                                                                          "subclade_membership": {
                                                                                            "value": "20A"
                                                                                          }
                                                                                        }
                                                                                      }
                                                                                    ],
                                                                                    "name": "NODE_0001290",
                                                                                    "node_attrs": {
                                                                                      "clade_membership": {
                                                                                        "value": "20A"
                                                                                      },
                                                                                      "div": 5,
                                                                                      "custom_location": {
                                                                                        "confidence": {
                                                                                          "South America": 0.9998212948545625
                                                                                        },
                                                                                        "entropy": 0.0017209161219464979,
                                                                                        "value": "South America"
                                                                                      },
                                                                                      "num_date": {
                                                                                        "confidence": [
                                                                                          2020.148352434881,
                                                                                          2020.1815942346611
                                                                                        ],
                                                                                        "value": 2020.1805909964255
                                                                                      },
                                                                                      "subclade_membership": {
                                                                                        "value": "20A"
                                                                                      }
                                                                                    }
                                                                                  }
                                                                                ],
                                                                                "name": "NODE_0000979",
                                                                                "node_attrs": {
                                                                                  "clade_membership": {
                                                                                    "value": "20A"
                                                                                  },
                                                                                  "div": 4,
                                                                                  "custom_location": {
                                                                                    "confidence": {
                                                                                      "Asia": 0.03700191660488914,
                                                                                      "Europe": 0.2827654108096698,
                                                                                      "North America": 0.18407024542651587,
                                                                                      "South America": 0.47865496802611557
                                                                                    },
                                                                                    "entropy": 1.217673318061701,
                                                                                    "value": "South America"
                                                                                  },
                                                                                  "num_date": {
                                                                                    "confidence": [
                                                                                      2020.1499113431364,
                                                                                      2020.1733887734201
                                                                                    ],
                                                                                    "value": 2020.1634050400412
                                                                                  },
                                                                                  "subclade_membership": {
                                                                                    "value": "20A"
                                                                                  }
                                                                                }
                                                                              }
                                                                            ],
                                                                            "name": "NODE_0000975",
                                                                            "node_attrs": {
                                                                              "clade_membership": {
                                                                                "value": "20A"
                                                                              },
                                                                              "div": 4,
                                                                              "custom_location": {
                                                                                "confidence": {
                                                                                  "Africa": 0.07319145828362063,
                                                                                  "Asia": 0.14397212924621547,
                                                                                  "Europe": 0.5848521312332238,
                                                                                  "South America": 0.1731090691226011
                                                                                },
                                                                                "entropy": 1.1824421121314628,
                                                                                "value": "Europe"
                                                                              },
                                                                              "num_date": {
                                                                                "confidence": [
                                                                                  2020.1451452335393,
                                                                                  2020.1685616916313
                                                                                ],
                                                                                "value": 2020.1551621052638
                                                                              },
                                                                              "subclade_membership": {
                                                                                "value": "20A"
                                                                              }
                                                                            }
                                                                          },
                                                                          {
                                                                            "branch_attrs": {
                                                                              "mutations": {}
                                                                            },
                                                                            "children": [
                                                                              {
                                                                                "branch_attrs": {
                                                                                  "mutations": {}
                                                                                },
                                                                                "children": [
                                                                                  {
                                                                                    "branch_attrs": {
                                                                                      "labels": {
                                                                                        "aa": "S: G261D"
                                                                                      },
                                                                                      "mutations": {
                                                                                        "S": [
                                                                                          "G261D"
                                                                                        ],
                                                                                        "nuc": [
                                                                                          "C1684T",
                                                                                          "G22344A",
                                                                                          "G22363T"
                                                                                        ]
                                                                                      }
                                                                                    },
                                                                                    "name": "Morocco/RMPS-23/2020",
                                                                                    "node_attrs": {
                                                                                      "author": {
                                                                                        "author": "Souad KARTTI et al",
                                                                                        "value": "Souad KARTTI et al"
                                                                                      },
                                                                                      "clade_membership": {
                                                                                        "value": "20A"
                                                                                      },
                                                                                      "country": {
                                                                                        "value": "Africa"
                                                                                      },
                                                                                      "div": 7,
                                                                                      "division": {
                                                                                        "value": "Africa"
                                                                                      },
                                                                                      "division_exposure": {
                                                                                        "value": "Africa"
                                                                                      },
                                                                                      "gisaid_epi_isl": {
                                                                                        "value": "EPI_ISL_728237"
                                                                                      },
                                                                                      "host": {
                                                                                        "value": "Human"
                                                                                      },
                                                                                      "custom_location": {
                                                                                        "confidence": {
                                                                                          "Africa": 1.0
                                                                                        },
                                                                                        "entropy": -1.000088900581841e-12,
                                                                                        "value": "Africa"
                                                                                      },
                                                                                      "num_date": {
                                                                                        "confidence": [
                                                                                          2020.25,
                                                                                          2020.25
                                                                                        ],
                                                                                        "value": 2020.25
                                                                                      },
                                                                                      "originating_lab": {
                                                                                        "value": "LNR National Reference Laboratory, Mohammed VI University of Health Sciences"
                                                                                      },
                                                                                      "pangolin_lineage": {
                                                                                        "value": "B.1"
                                                                                      },
                                                                                      "recency": {
                                                                                        "value": "Older"
                                                                                      },
                                                                                      "region": {
                                                                                        "value": "Africa"
                                                                                      },
                                                                                      "region_exposure": {
                                                                                        "value": "Africa"
                                                                                      },

                                                                                      "subclade_membership": {
                                                                                        "value": "20A"
                                                                                      },
                                                                                      "submitting_lab": {
                                                                                        "value": "Medical Biotechnology Laboratory, Rabat Medical and Pharmacy School, Mohammed The Vth University in Rabat"
                                                                                      },
                                                                                      "url": "https://www.gisaid.org"
                                                                                    }
                                                                                  },
                                                                                  {
                                                                                    "branch_attrs": {
                                                                                      "labels": {
                                                                                        "aa": "M: A2V; ORF1a: M1312I"
                                                                                      },
                                                                                      "mutations": {
                                                                                        "M": [
                                                                                          "A2V"
                                                                                        ],
                                                                                        "ORF1a": [
                                                                                          "M1312I"
                                                                                        ],
                                                                                        "nuc": [
                                                                                          "G4201T",
                                                                                          "C26527T"
                                                                                        ]
                                                                                      }
                                                                                    },
                                                                                    "children": [
                                                                                      {
                                                                                        "branch_attrs": {
                                                                                          "mutations": {}
                                                                                        },
                                                                                        "name": "SriLanka/COV91/2020",
                                                                                        "node_attrs": {

                                                                                          "author": {
                                                                                            "author": "Chandima Jeewandara et al",
                                                                                            "paper_url": "https://dx.doi.org/10.21203/rs.3.rs-44134/v1",
                                                                                            "title": "Evolutionary and genomic analysis of four SARS-CoV-2 isolates circulating in March 2020 in Sri Lanka; Additional evidence on multiple introduction and further transmission",
                                                                                            "value": "Chandima Jeewandara et al B"
                                                                                          },
                                                                                          "clade_membership": {
                                                                                            "value": "20A"
                                                                                          },
                                                                                          "country": {
                                                                                            "value": "Asia"
                                                                                          },
                                                                                          "div": 6,
                                                                                          "division": {
                                                                                            "value": "Asia"
                                                                                          },
                                                                                          "division_exposure": {
                                                                                            "value": "Asia"
                                                                                          },
                                                                                          "genbank_accession": {
                                                                                            "value": "MT371049.1"
                                                                                          },
                                                                                          "gisaid_epi_isl": {
                                                                                            "value": "EPI_ISL_428672"
                                                                                          },
                                                                                          "host": {
                                                                                            "value": "Human"
                                                                                          },
                                                                                          "custom_location": {
                                                                                            "confidence": {
                                                                                              "Asia": 1.0
                                                                                            },
                                                                                            "entropy": -1.000088900581841e-12,
                                                                                            "value": "Asia"
                                                                                          },
                                                                                          "num_date": {
                                                                                            "confidence": [
                                                                                              2020.214480874317,
                                                                                              2020.214480874317
                                                                                            ],
                                                                                            "value": 2020.214480874317
                                                                                          },
                                                                                          "originating_lab": {
                                                                                            "value": "Centre for Dengue Research"
                                                                                          },
                                                                                          "pangolin_lineage": {
                                                                                            "value": "B.1"
                                                                                          },
                                                                                          "recency": {
                                                                                            "value": "Older"
                                                                                          },
                                                                                          "region": {
                                                                                            "value": "Asia"
                                                                                          },
                                                                                          "region_exposure": {
                                                                                            "value": "Asia"
                                                                                          },

                                                                                          "subclade_membership": {
                                                                                            "value": "20A"
                                                                                          },
                                                                                          "submitting_lab": {
                                                                                            "value": "Centre for Dengue Research"
                                                                                          },
                                                                                          "url": "https://www.gisaid.org"
                                                                                        }
                                                                                      },
                                                                                      {
                                                                                        "branch_attrs": {
                                                                                          "mutations": {}
                                                                                        },
                                                                                        "children": [
                                                                                          {
                                                                                            "branch_attrs": {
                                                                                              "mutations": {}
                                                                                            },
                                                                                            "name": "Crimea/SRC-80603/2020",
                                                                                            "node_attrs": {

                                                                                              "author": {
                                                                                                "author": "Sergey A. Bodnev et al",
                                                                                                "value": "Sergey A. Bodnev et al"
                                                                                              },
                                                                                              "clade_membership": {
                                                                                                "value": "20A"
                                                                                              },
                                                                                              "country": {
                                                                                                "value": "Europe"
                                                                                              },
                                                                                              "div": 6,
                                                                                              "division": {
                                                                                                "value": "Europe"
                                                                                              },
                                                                                              "division_exposure": {
                                                                                                "value": "Europe"
                                                                                              },
                                                                                              "gisaid_epi_isl": {
                                                                                                "value": "EPI_ISL_428901"
                                                                                              },
                                                                                              "host": {
                                                                                                "value": "Human"
                                                                                              },
                                                                                              "custom_location": {
                                                                                                "confidence": {
                                                                                                  "Europe": 1.0
                                                                                                },
                                                                                                "entropy": -1.000088900581841e-12,
                                                                                                "value": "Europe"
                                                                                              },
                                                                                              "num_date": {
                                                                                                "confidence": [
                                                                                                  2020.2254098360656,
                                                                                                  2020.2254098360656
                                                                                                ],
                                                                                                "value": 2020.2254098360656
                                                                                              },
                                                                                              "originating_lab": {
                                                                                                "value": "State Research Center of Virology and Biotechnology VECTOR, Department of Collection of Microorganisms"
                                                                                              },
                                                                                              "pangolin_lineage": {
                                                                                                "value": "B.1"
                                                                                              },
                                                                                              "recency": {
                                                                                                "value": "Older"
                                                                                              },
                                                                                              "region": {
                                                                                                "value": "Europe"
                                                                                              },
                                                                                              "region_exposure": {
                                                                                                "value": "Europe"
                                                                                              },

                                                                                              "subclade_membership": {
                                                                                                "value": "20A"
                                                                                              },
                                                                                              "submitting_lab": {
                                                                                                "value": "State Research Center of Virology and Biotechnology VECTOR, Department of Collection of Microorganisms"
                                                                                              },
                                                                                              "url": "https://www.gisaid.org"
                                                                                            }
                                                                                          },
                                                                                          {
                                                                                            "branch_attrs": {
                                                                                              "mutations": {}
                                                                                            },
                                                                                            "children": [
                                                                                              {
                                                                                                "branch_attrs": {
                                                                                                  "labels": {
                                                                                                    "aa": "ORF1a: T4035I; ORF1b: S2324I"
                                                                                                  },
                                                                                                  "mutations": {
                                                                                                    "ORF1a": [
                                                                                                      "T4035I"
                                                                                                    ],
                                                                                                    "ORF1b": [
                                                                                                      "S2324I"
                                                                                                    ],
                                                                                                    "nuc": [
                                                                                                      "C12369T",
                                                                                                      "G20438T"
                                                                                                    ]
                                                                                                  }
                                                                                                },
                                                                                                "name": "Bangladesh/DNAS-isl-6840/2020",
                                                                                                "node_attrs": {
                                                                                                  "author": {
                                                                                                    "author": "Khan et al",
                                                                                                    "value": "Khan et al"
                                                                                                  },
                                                                                                  "clade_membership": {
                                                                                                    "value": "20A"
                                                                                                  },
                                                                                                  "country": {
                                                                                                    "value": "Asia"
                                                                                                  },
                                                                                                  "div": 8,
                                                                                                  "division": {
                                                                                                    "value": "Asia"
                                                                                                  },
                                                                                                  "division_exposure": {
                                                                                                    "value": "Asia"
                                                                                                  },
                                                                                                  "genbank_accession": {
                                                                                                    "value": "MT676413.1"
                                                                                                  },
                                                                                                  "gisaid_epi_isl": {
                                                                                                    "value": "EPI_ISL_605915"
                                                                                                  },
                                                                                                  "host": {
                                                                                                    "value": "Human"
                                                                                                  },
                                                                                                  "custom_location": {
                                                                                                    "confidence": {
                                                                                                      "Asia": 0.9999999999999999
                                                                                                    },
                                                                                                    "entropy": -9.99866855976916e-13,
                                                                                                    "value": "Asia"
                                                                                                  },
                                                                                                  "num_date": {
                                                                                                    "confidence": [
                                                                                                      2020.3784153005465,
                                                                                                      2020.3784153005465
                                                                                                    ],
                                                                                                    "value": 2020.3784153005465
                                                                                                  },
                                                                                                  "originating_lab": {
                                                                                                    "value": "NGS Lab, DNA SOLUTION LTD."
                                                                                                  },
                                                                                                  "pangolin_lineage": {
                                                                                                    "value": "B.1"
                                                                                                  },
                                                                                                  "recency": {
                                                                                                    "value": "Older"
                                                                                                  },
                                                                                                  "region": {
                                                                                                    "value": "Asia"
                                                                                                  },
                                                                                                  "region_exposure": {
                                                                                                    "value": "Asia"
                                                                                                  },
                                                                                                  "subclade_membership": {
                                                                                                    "value": "20A"
                                                                                                  },
                                                                                                  "submitting_lab": {
                                                                                                    "value": "NGS Lab, DNA SOLUTION LTD."
                                                                                                  },
                                                                                                  "url": "https://www.gisaid.org"
                                                                                                }
                                                                                              },
                                                                                              {
                                                                                                "branch_attrs": {
                                                                                                  "labels": {
                                                                                                    "aa": "N: S183F"
                                                                                                  },
                                                                                                  "mutations": {
                                                                                                    "N": [
                                                                                                      "S183F"
                                                                                                    ],
                                                                                                    "nuc": [
                                                                                                      "C28821T"
                                                                                                    ]
                                                                                                  }
                                                                                                },
                                                                                                "children": [
                                                                                                  {
                                                                                                    "branch_attrs": {
                                                                                                      "mutations": {
                                                                                                        "nuc": [
                                                                                                          "G16647T",
                                                                                                          "G20679T",
                                                                                                          "A29756-",
                                                                                                          "G29757-",
                                                                                                          "T29758-",
                                                                                                          "G29759-",
                                                                                                          "T29760-",
                                                                                                          "A29761-",
                                                                                                          "C29762-"
                                                                                                        ]
                                                                                                      }
                                                                                                    },
                                                                                                    "children": [
                                                                                                      {
                                                                                                        "branch_attrs": {
                                                                                                          "labels": {
                                                                                                            "aa": "ORF1a: L3606F"
                                                                                                          },
                                                                                                          "mutations": {
                                                                                                            "ORF1a": [
                                                                                                              "L3606F"
                                                                                                            ],
                                                                                                            "nuc": [
                                                                                                              "G11083T",
                                                                                                              "T19065C",
                                                                                                              "A29594G"
                                                                                                            ]
                                                                                                          }
                                                                                                        },
                                                                                                        "name": "Russia/MUR-RII-MH6214S/2020",
                                                                                                        "node_attrs": {

                                                                                                          "author": {
                                                                                                            "author": "Andrey Komissarov et al",
                                                                                                            "value": "Andrey Komissarov et al A"
                                                                                                          },
                                                                                                          "clade_membership": {
                                                                                                            "value": "20A"
                                                                                                          },
                                                                                                          "country": {
                                                                                                            "value": "Europe"
                                                                                                          },
                                                                                                          "div": 12,
                                                                                                          "division": {
                                                                                                            "value": "Europe"
                                                                                                          },
                                                                                                          "division_exposure": {
                                                                                                            "value": "Europe"
                                                                                                          },
                                                                                                          "gisaid_epi_isl": {
                                                                                                            "value": "EPI_ISL_733362"
                                                                                                          },
                                                                                                          "host": {
                                                                                                            "value": "Human"
                                                                                                          },
                                                                                                          "custom_location": {
                                                                                                            "confidence": {
                                                                                                              "Europe": 1.0
                                                                                                            },
                                                                                                            "entropy": -1.000088900581841e-12,
                                                                                                            "value": "Europe"
                                                                                                          },
                                                                                                          "num_date": {
                                                                                                            "confidence": [
                                                                                                              2020.8620218579235,
                                                                                                              2020.8620218579235
                                                                                                            ],
                                                                                                            "value": 2020.8620218579235
                                                                                                          },
                                                                                                          "originating_lab": {
                                                                                                            "value": "HELIX LLC"
                                                                                                          },
                                                                                                          "pangolin_lineage": {
                                                                                                            "value": "B.1"
                                                                                                          },
                                                                                                          "recency": {
                                                                                                            "value": "Older"
                                                                                                          },
                                                                                                          "region": {
                                                                                                            "value": "Europe"
                                                                                                          },
                                                                                                          "region_exposure": {
                                                                                                            "value": "Europe"
                                                                                                          },

                                                                                                          "subclade_membership": {
                                                                                                            "value": "20A"
                                                                                                          },
                                                                                                          "submitting_lab": {
                                                                                                            "value": "WHO National Influenza Centre Russian Federation"
                                                                                                          },
                                                                                                          "url": "https://www.gisaid.org"
                                                                                                        }
                                                                                                      },
                                                                                                      {
                                                                                                        "branch_attrs": {
                                                                                                          "labels": {
                                                                                                            "aa": "S: R102I"
                                                                                                          },
                                                                                                          "mutations": {
                                                                                                            "S": [
                                                                                                              "R102I"
                                                                                                            ],
                                                                                                            "nuc": [
                                                                                                              "G21867T"
                                                                                                            ]
                                                                                                          }
                                                                                                        },
                                                                                                        "name": "Russia/MUR-RII-MH6309S/2020",
                                                                                                        "node_attrs": {

                                                                                                          "author": {
                                                                                                            "author": "Andrey Komissarov et al",
                                                                                                            "value": "Andrey Komissarov et al A"
                                                                                                          },
                                                                                                          "clade_membership": {
                                                                                                            "value": "20A"
                                                                                                          },
                                                                                                          "country": {
                                                                                                            "value": "Europe"
                                                                                                          },
                                                                                                          "div": 10,
                                                                                                          "division": {
                                                                                                            "value": "Europe"
                                                                                                          },
                                                                                                          "division_exposure": {
                                                                                                            "value": "Europe"
                                                                                                          },
                                                                                                          "gisaid_epi_isl": {
                                                                                                            "value": "EPI_ISL_733377"
                                                                                                          },
                                                                                                          "host": {
                                                                                                            "value": "Human"
                                                                                                          },
                                                                                                          "custom_location": {
                                                                                                            "confidence": {
                                                                                                              "Europe": 1.0
                                                                                                            },
                                                                                                            "entropy": -1.000088900581841e-12,
                                                                                                            "value": "Europe"
                                                                                                          },
                                                                                                          "num_date": {
                                                                                                            "confidence": [
                                                                                                              2020.8620218579235,
                                                                                                              2020.8620218579235
                                                                                                            ],
                                                                                                            "value": 2020.8620218579235
                                                                                                          },
                                                                                                          "originating_lab": {
                                                                                                            "value": "HELIX LLC"
                                                                                                          },
                                                                                                          "pangolin_lineage": {
                                                                                                            "value": "B.1"
                                                                                                          },
                                                                                                          "recency": {
                                                                                                            "value": "Older"
                                                                                                          },
                                                                                                          "region": {
                                                                                                            "value": "Europe"
                                                                                                          },
                                                                                                          "region_exposure": {
                                                                                                            "value": "Europe"
                                                                                                          },

                                                                                                          "subclade_membership": {
                                                                                                            "value": "20A"
                                                                                                          },
                                                                                                          "submitting_lab": {
                                                                                                            "value": "WHO National Influenza Centre Russian Federation"
                                                                                                          },
                                                                                                          "url": "https://www.gisaid.org"
                                                                                                        }
                                                                                                      }
                                                                                                    ],
                                                                                                    "name": "NODE_0001268",
                                                                                                    "node_attrs": {
                                                                                                      "clade_membership": {
                                                                                                        "value": "20A"
                                                                                                      },
                                                                                                      "div": 9,
                                                                                                      "custom_location": {
                                                                                                        "confidence": {
                                                                                                          "Africa": 0.0010672162935695365,
                                                                                                          "Asia": 0.013147835203770199,
                                                                                                          "Europe": 0.9827060753782226,
                                                                                                          "South America": 0.002627599014277816
                                                                                                        },
                                                                                                        "entropy": 0.1007371012156939,
                                                                                                        "value": "Europe"
                                                                                                      },
                                                                                                      "num_date": {
                                                                                                        "confidence": [
                                                                                                          2020.657355298158,
                                                                                                          2020.8305037364232
                                                                                                        ],
                                                                                                        "value": 2020.7685781807181
                                                                                                      },
                                                                                                      "subclade_membership": {
                                                                                                        "value": "20A"
                                                                                                      }
                                                                                                    }
                                                                                                  },
                                                                                                  {
                                                                                                    "branch_attrs": {
                                                                                                      "labels": {
                                                                                                        "aa": "ORF1a: T568I, K3353R; ORF1b: V396F; S: T723I"
                                                                                                      },
                                                                                                      "mutations": {
                                                                                                        "ORF1a": [
                                                                                                          "T568I",
                                                                                                          "K3353R"
                                                                                                        ],
                                                                                                        "ORF1b": [
                                                                                                          "V396F"
                                                                                                        ],
                                                                                                        "S": [
                                                                                                          "T723I"
                                                                                                        ],
                                                                                                        "nuc": [
                                                                                                          "C1968T",
                                                                                                          "A10323G",
                                                                                                          "G14653T",
                                                                                                          "C23730T",
                                                                                                          "C29218T",
                                                                                                          "C29743T"
                                                                                                        ]
                                                                                                      }
                                                                                                    },
                                                                                                    "children": [
                                                                                                      {
                                                                                                        "branch_attrs": {
                                                                                                          "mutations": {}
                                                                                                        },
                                                                                                        "name": "Finland/18LS2AB3/2020",
                                                                                                        "node_attrs": {

                                                                                                          "author": {
                                                                                                            "author": "Teemu Smura et al",
                                                                                                            "value": "Teemu Smura et al B"
                                                                                                          },
                                                                                                          "clade_membership": {
                                                                                                            "value": "20A"
                                                                                                          },
                                                                                                          "country": {
                                                                                                            "value": "Europe"
                                                                                                          },
                                                                                                          "div": 13,
                                                                                                          "division": {
                                                                                                            "value": "Europe"
                                                                                                          },
                                                                                                          "division_exposure": {
                                                                                                            "value": "Europe"
                                                                                                          },
                                                                                                          "gisaid_epi_isl": {
                                                                                                            "value": "EPI_ISL_756286"
                                                                                                          },
                                                                                                          "host": {
                                                                                                            "value": "Human"
                                                                                                          },
                                                                                                          "custom_location": {
                                                                                                            "confidence": {
                                                                                                              "Europe": 1.0
                                                                                                            },
                                                                                                            "entropy": -1.000088900581841e-12,
                                                                                                            "value": "Europe"
                                                                                                          },
                                                                                                          "num_date": {
                                                                                                            "confidence": [
                                                                                                              2020.7964480874316,
                                                                                                              2020.7964480874316
                                                                                                            ],
                                                                                                            "value": 2020.7964480874316
                                                                                                          },
                                                                                                          "originating_lab": {
                                                                                                            "value": "Department of Virology and Immunology, University of Helsinki and Helsinki University Hospital, Huslab Finland"
                                                                                                          },
                                                                                                          "pangolin_lineage": {
                                                                                                            "value": "B.1"
                                                                                                          },
                                                                                                          "recency": {
                                                                                                            "value": "Older"
                                                                                                          },
                                                                                                          "region": {
                                                                                                            "value": "Europe"
                                                                                                          },
                                                                                                          "region_exposure": {
                                                                                                            "value": "Europe"
                                                                                                          },

                                                                                                          "subclade_membership": {
                                                                                                            "value": "20A"
                                                                                                          },
                                                                                                          "submitting_lab": {
                                                                                                            "value": "Department of Virology, Faculty of Medicine, University of Helsinki, Helsinki, Finland"
                                                                                                          },
                                                                                                          "url": "https://www.gisaid.org"
                                                                                                        }
                                                                                                      },
                                                                                                      {
                                                                                                        "branch_attrs": {
                                                                                                          "labels": {
                                                                                                            "aa": "ORF1a: A967S"
                                                                                                          },
                                                                                                          "mutations": {
                                                                                                            "ORF1a": [
                                                                                                              "A967S"
                                                                                                            ],
                                                                                                            "nuc": [
                                                                                                              "G3164T"
                                                                                                            ]
                                                                                                          }
                                                                                                        },
                                                                                                        "name": "Finland/23LS5C4/2020",
                                                                                                        "node_attrs": {

                                                                                                          "author": {
                                                                                                            "author": "Teemu Smura et al",
                                                                                                            "value": "Teemu Smura et al B"
                                                                                                          },
                                                                                                          "clade_membership": {
                                                                                                            "value": "20A"
                                                                                                          },
                                                                                                          "country": {
                                                                                                            "value": "Europe"
                                                                                                          },
                                                                                                          "div": 14,
                                                                                                          "division": {
                                                                                                            "value": "Europe"
                                                                                                          },
                                                                                                          "division_exposure": {
                                                                                                            "value": "Europe"
                                                                                                          },
                                                                                                          "gisaid_epi_isl": {
                                                                                                            "value": "EPI_ISL_759776"
                                                                                                          },
                                                                                                          "host": {
                                                                                                            "value": "Human"
                                                                                                          },
                                                                                                          "custom_location": {
                                                                                                            "confidence": {
                                                                                                              "Europe": 1.0
                                                                                                            },
                                                                                                            "entropy": -1.000088900581841e-12,
                                                                                                            "value": "Europe"
                                                                                                          },
                                                                                                          "num_date": {
                                                                                                            "confidence": [
                                                                                                              2020.8101092896175,
                                                                                                              2020.8101092896175
                                                                                                            ],
                                                                                                            "value": 2020.8101092896175
                                                                                                          },
                                                                                                          "originating_lab": {
                                                                                                            "value": "Department of Virology and Immunology, University of Helsinki and Helsinki University Hospital, Huslab Finland"
                                                                                                          },
                                                                                                          "pangolin_lineage": {
                                                                                                            "value": "B.1"
                                                                                                          },
                                                                                                          "recency": {
                                                                                                            "value": "Older"
                                                                                                          },
                                                                                                          "region": {
                                                                                                            "value": "Europe"
                                                                                                          },
                                                                                                          "region_exposure": {
                                                                                                            "value": "Europe"
                                                                                                          },

                                                                                                          "subclade_membership": {
                                                                                                            "value": "20A"
                                                                                                          },
                                                                                                          "submitting_lab": {
                                                                                                            "value": "Department of Virology, Faculty of Medicine, University of Helsinki, Helsinki, Finland"
                                                                                                          },
                                                                                                          "url": "https://www.gisaid.org"
                                                                                                        }
                                                                                                      }
                                                                                                    ],
                                                                                                    "name": "NODE_0001269",
                                                                                                    "node_attrs": {
                                                                                                      "clade_membership": {
                                                                                                        "value": "20A"
                                                                                                      },
                                                                                                      "div": 13,
                                                                                                      "custom_location": {
                                                                                                        "confidence": {
                                                                                                          "Africa": 0.0010672162935695365,
                                                                                                          "Asia": 0.013147835203770199,
                                                                                                          "Europe": 0.9827060753782226,
                                                                                                          "South America": 0.002627599014277816
                                                                                                        },
                                                                                                        "entropy": 0.1007371012156939,
                                                                                                        "value": "Europe"
                                                                                                      },
                                                                                                      "num_date": {
                                                                                                        "confidence": [
                                                                                                          2020.7376160825715,
                                                                                                          2020.7964480874316
                                                                                                        ],
                                                                                                        "value": 2020.7935393136336
                                                                                                      },
                                                                                                      "subclade_membership": {
                                                                                                        "value": "20A"
                                                                                                      }
                                                                                                    }
                                                                                                  }
                                                                                                ],
                                                                                                "name": "NODE_0001267",
                                                                                                "node_attrs": {
                                                                                                  "clade_membership": {
                                                                                                    "value": "20A"
                                                                                                  },
                                                                                                  "div": 7,
                                                                                                  "custom_location": {
                                                                                                    "confidence": {
                                                                                                      "Africa": 0.00202381539741089,
                                                                                                      "Asia": 0.07588141787271223,
                                                                                                      "Europe": 0.9160020999980413,
                                                                                                      "South America": 0.005418461070194748
                                                                                                    },
                                                                                                    "entropy": 0.32221419511199334,
                                                                                                    "value": "Europe"
                                                                                                  },
                                                                                                  "num_date": {
                                                                                                    "confidence": [
                                                                                                      2020.3229341590716,
                                                                                                      2020.6665546688366
                                                                                                    ],
                                                                                                    "value": 2020.4796393668055
                                                                                                  },
                                                                                                  "subclade_membership": {
                                                                                                    "value": "20A"
                                                                                                  }
                                                                                                }
                                                                                              }
                                                                                            ],
                                                                                            "name": "NODE_0001039",
                                                                                            "node_attrs": {
                                                                                              "clade_membership": {
                                                                                                "value": "20A"
                                                                                              },
                                                                                              "div": 6,
                                                                                              "custom_location": {
                                                                                                "confidence": {
                                                                                                  "Africa": 0.0031647139077356484,
                                                                                                  "Asia": 0.40608653204991635,
                                                                                                  "Europe": 0.5826537309934886,
                                                                                                  "South America": 0.007393784110123809
                                                                                                },
                                                                                                "entropy": 0.7408082080660274,
                                                                                                "value": "Europe"
                                                                                              },
                                                                                              "num_date": {
                                                                                                "confidence": [
                                                                                                  2020.1551361219877,
                                                                                                  2020.360078986117
                                                                                                ],
                                                                                                "value": 2020.3044588048701
                                                                                              },
                                                                                              "subclade_membership": {
                                                                                                "value": "20A"
                                                                                              }
                                                                                            }
                                                                                          }
                                                                                        ],
                                                                                        "name": "NODE_0001038",
                                                                                        "node_attrs": {
                                                                                          "clade_membership": {
                                                                                            "value": "20A"
                                                                                          },
                                                                                          "div": 6,
                                                                                          "custom_location": {
                                                                                            "confidence": {
                                                                                              "Africa": 0.006092410299172782,
                                                                                              "Asia": 0.3145767489946577,
                                                                                              "Europe": 0.6718483132220152,
                                                                                              "South America": 0.006882123002265785
                                                                                            },
                                                                                            "entropy": 0.7012419305019622,
                                                                                            "value": "Europe"
                                                                                          },
                                                                                          "num_date": {
                                                                                            "confidence": [
                                                                                              2020.210506100371,
                                                                                              2020.2254098360656
                                                                                            ],
                                                                                            "value": 2020.2254098360656
                                                                                          },
                                                                                          "subclade_membership": {
                                                                                            "value": "20A"
                                                                                          }
                                                                                        }
                                                                                      }
                                                                                    ],
                                                                                    "name": "NODE_0001264",
                                                                                    "node_attrs": {
                                                                                      "clade_membership": {
                                                                                        "value": "20A"
                                                                                      },
                                                                                      "div": 6,
                                                                                      "custom_location": {
                                                                                        "confidence": {
                                                                                          "Africa": 0.03130087499831544,
                                                                                          "Asia": 0.4645472767613017,
                                                                                          "Europe": 0.4914990341820873,
                                                                                          "South America": 0.011872933310376008
                                                                                        },
                                                                                        "entropy": 0.8725143410987687,
                                                                                        "value": "Europe"
                                                                                      },
                                                                                      "num_date": {
                                                                                        "confidence": [
                                                                                          2020.1964242625336,
                                                                                          2020.214480874317
                                                                                        ],
                                                                                        "value": 2020.214480874317
                                                                                      },
                                                                                      "subclade_membership": {
                                                                                        "value": "20A"
                                                                                      }
                                                                                    }
                                                                                  }
                                                                                ],
                                                                                "name": "NODE_0001035",
                                                                                "node_attrs": {
                                                                                  "clade_membership": {
                                                                                    "value": "20A"
                                                                                  },
                                                                                  "div": 4,
                                                                                  "custom_location": {
                                                                                    "confidence": {
                                                                                      "Africa": 0.19204177062515337,
                                                                                      "Asia": 0.1752529256259478,
                                                                                      "Europe": 0.609724244360008,
                                                                                      "South America": 0.021758704862352773
                                                                                    },
                                                                                    "entropy": 1.0160380836563485,
                                                                                    "value": "Europe"
                                                                                  },
                                                                                  "num_date": {
                                                                                    "confidence": [
                                                                                      2020.1475077098437,
                                                                                      2020.1880275788712
                                                                                    ],
                                                                                    "value": 2020.1564887067143
                                                                                  },
                                                                                  "subclade_membership": {
                                                                                    "value": "20A"
                                                                                  }
                                                                                }
                                                                              },
                                                                              {
                                                                                "branch_attrs": {
                                                                                  "mutations": {}
                                                                                },
                                                                                "children": [
                                                                                  {
                                                                                    "branch_attrs": {
                                                                                      "mutations": {}
                                                                                    },
                                                                                    "children": [
                                                                                      {
                                                                                        "branch_attrs": {
                                                                                          "mutations": {}
                                                                                        },
                                                                                        "name": "CzechRepublic/ChVir1630/2020",
                                                                                        "node_attrs": {
                                                                                          "author": {
                                                                                            "author": "Victor M Corman et al",
                                                                                            "value": "Victor M Corman et al A"
                                                                                          },
                                                                                          "clade_membership": {
                                                                                            "value": "20A"
                                                                                          },
                                                                                          "country": {
                                                                                            "value": "Europe"
                                                                                          },
                                                                                          "div": 4,
                                                                                          "division": {
                                                                                            "value": "Europe"
                                                                                          },
                                                                                          "division_exposure": {
                                                                                            "value": "Europe"
                                                                                          },
                                                                                          "gisaid_epi_isl": {
                                                                                            "value": "EPI_ISL_416742"
                                                                                          },
                                                                                          "host": {
                                                                                            "value": "Human"
                                                                                          },
                                                                                          "custom_location": {
                                                                                            "confidence": {
                                                                                              "Europe": 1.0
                                                                                            },
                                                                                            "entropy": -1.000088900581841e-12,
                                                                                            "value": "Europe"
                                                                                          },
                                                                                          "num_date": {
                                                                                            "confidence": [
                                                                                              2020.1625683060108,
                                                                                              2020.1625683060108
                                                                                            ],
                                                                                            "value": 2020.1625683060108
                                                                                          },
                                                                                          "originating_lab": {
                                                                                            "value": "NRL for Influenza, Centrum Epidemiology and Microbiology of National Institute of Public Health, Czech Republic"
                                                                                          },
                                                                                          "pangolin_lineage": {
                                                                                            "value": "B.1"
                                                                                          },
                                                                                          "recency": {
                                                                                            "value": "Older"
                                                                                          },
                                                                                          "region": {
                                                                                            "value": "Europe"
                                                                                          },
                                                                                          "region_exposure": {
                                                                                            "value": "Europe"
                                                                                          },
                                                                                          "subclade_membership": {
                                                                                            "value": "20A"
                                                                                          },
                                                                                          "submitting_lab": {
                                                                                            "value": "Charite Universitaetsmedizin Berlin, Institute of Virology"
                                                                                          },
                                                                                          "url": "https://www.gisaid.org"
                                                                                        }
                                                                                      },
                                                                                      {
                                                                                        "branch_attrs": {
                                                                                          "mutations": {}
                                                                                        },
                                                                                        "name": "Greece/127_HPI/2020",
                                                                                        "node_attrs": {

                                                                                          "author": {
                                                                                            "author": "Vasiliki Pogka et al",
                                                                                            "value": "Vasiliki Pogka et al"
                                                                                          },
                                                                                          "clade_membership": {
                                                                                            "value": "20A"
                                                                                          },
                                                                                          "country": {
                                                                                            "value": "Europe"
                                                                                          },
                                                                                          "div": 4,
                                                                                          "division": {
                                                                                            "value": "Europe"
                                                                                          },
                                                                                          "division_exposure": {
                                                                                            "value": "Europe"
                                                                                          },
                                                                                          "gisaid_epi_isl": {
                                                                                            "value": "EPI_ISL_430469"
                                                                                          },
                                                                                          "host": {
                                                                                            "value": "Human"
                                                                                          },
                                                                                          "custom_location": {
                                                                                            "confidence": {
                                                                                              "Europe": 1.0
                                                                                            },
                                                                                            "entropy": -1.000088900581841e-12,
                                                                                            "value": "Europe"
                                                                                          },
                                                                                          "num_date": {
                                                                                            "confidence": [
                                                                                              2020.1625683060108,
                                                                                              2020.1625683060108
                                                                                            ],
                                                                                            "value": 2020.1625683060108
                                                                                          },
                                                                                          "originating_lab": {
                                                                                            "value": "Hellenic Pasteur Institute, Public Health Laboratories"
                                                                                          },
                                                                                          "pangolin_lineage": {
                                                                                            "value": "B.1"
                                                                                          },
                                                                                          "recency": {
                                                                                            "value": "Older"
                                                                                          },
                                                                                          "region": {
                                                                                            "value": "Europe"
                                                                                          },
                                                                                          "region_exposure": {
                                                                                            "value": "Europe"
                                                                                          },

                                                                                          "subclade_membership": {
                                                                                            "value": "20A"
                                                                                          },
                                                                                          "submitting_lab": {
                                                                                            "value": "Hellenic Pasteur Institute, Public Health Laboratories, Unit of Bioinformatics and Applied Genomics"
                                                                                          },
                                                                                          "url": "https://www.gisaid.org"
                                                                                        }
                                                                                      }
                                                                                    ],
                                                                                    "name": "NODE_0001045",
                                                                                    "node_attrs": {
                                                                                      "clade_membership": {
                                                                                        "value": "20A"
                                                                                      },
                                                                                      "div": 4,
                                                                                      "custom_location": {
                                                                                        "confidence": {
                                                                                          "Africa": 0.0014920907941187763,
                                                                                          "Asia": 0.005518801284998907,
                                                                                          "Europe": 0.9896420492006951,
                                                                                          "South America": 0.002905875824907368
                                                                                        },
                                                                                        "entropy": 0.0693257862510895,
                                                                                        "value": "Europe"
                                                                                      },
                                                                                      "num_date": {
                                                                                        "confidence": [
                                                                                          2020.1538353310307,
                                                                                          2020.1625683060108
                                                                                        ],
                                                                                        "value": 2020.1625683060108
                                                                                      },
                                                                                      "subclade_membership": {
                                                                                        "value": "20A"
                                                                                      }
                                                                                    }
                                                                                  },
                                                                                  {
                                                                                    "branch_attrs": {
                                                                                      "mutations": {}
                                                                                    },
                                                                                    "children": [
                                                                                      {
                                                                                        "branch_attrs": {
                                                                                          "mutations": {}
                                                                                        },
                                                                                        "children": [
                                                                                          {
                                                                                            "branch_attrs": {
                                                                                              "mutations": {}
                                                                                            },
                                                                                            "children": [
                                                                                              {
                                                                                                "branch_attrs": {
                                                                                                  "mutations": {}
                                                                                                },
                                                                                                "name": "Chile/LL-ISPCH-1/2020",
                                                                                                "node_attrs": {

                                                                                                  "author": {
                                                                                                    "author": "Andr\u00e9s E Castillo et al",
                                                                                                    "value": "Andr\u00e9s E Castillo et al"
                                                                                                  },
                                                                                                  "clade_membership": {
                                                                                                    "value": "20A"
                                                                                                  },
                                                                                                  "country": {
                                                                                                    "value": "Chile"
                                                                                                  },
                                                                                                  "div": 4,
                                                                                                  "division": {
                                                                                                    "value": "Los Lagos"
                                                                                                  },
                                                                                                  "division_exposure": {
                                                                                                    "value": "Los Lagos"
                                                                                                  },
                                                                                                  "gisaid_epi_isl": {
                                                                                                    "value": "EPI_ISL_445246"
                                                                                                  },
                                                                                                  "host": {
                                                                                                    "value": "Human"
                                                                                                  },
                                                                                                  "custom_location": {
                                                                                                    "confidence": {
                                                                                                      "South America": 1.0
                                                                                                    },
                                                                                                    "entropy": -1.000088900581841e-12,
                                                                                                    "value": "South America"
                                                                                                  },
                                                                                                  "location": {
                                                                                                    "value": "Puerto Montt"
                                                                                                  },
                                                                                                  "num_date": {
                                                                                                    "confidence": [
                                                                                                      2020.1762295081967,
                                                                                                      2020.1762295081967
                                                                                                    ],
                                                                                                    "value": 2020.1762295081967
                                                                                                  },
                                                                                                  "originating_lab": {
                                                                                                    "value": "HOSPITAL PUERTO MONTT"
                                                                                                  },
                                                                                                  "pangolin_lineage": {
                                                                                                    "value": "B.1"
                                                                                                  },
                                                                                                  "recency": {
                                                                                                    "value": "Older"
                                                                                                  },
                                                                                                  "region": {
                                                                                                    "value": "South America"
                                                                                                  },
                                                                                                  "region_exposure": {
                                                                                                    "value": "South America"
                                                                                                  },

                                                                                                  "subclade_membership": {
                                                                                                    "value": "20A"
                                                                                                  },
                                                                                                  "submitting_lab": {
                                                                                                    "value": "Instituto de Salud Publica de Chile"
                                                                                                  },
                                                                                                  "url": "https://www.gisaid.org"
                                                                                                }
                                                                                              },
                                                                                              {
                                                                                                "branch_attrs": {
                                                                                                  "mutations": {}
                                                                                                },
                                                                                                "name": "Poland/PL_P40/2020",
                                                                                                "node_attrs": {

                                                                                                  "author": {
                                                                                                    "author": "Katarzyna Pancer et al",
                                                                                                    "value": "Katarzyna Pancer et al"
                                                                                                  },
                                                                                                  "clade_membership": {
                                                                                                    "value": "20A"
                                                                                                  },
                                                                                                  "country": {
                                                                                                    "value": "Europe"
                                                                                                  },
                                                                                                  "div": 4,
                                                                                                  "division": {
                                                                                                    "value": "Europe"
                                                                                                  },
                                                                                                  "division_exposure": {
                                                                                                    "value": "Europe"
                                                                                                  },
                                                                                                  "gisaid_epi_isl": {
                                                                                                    "value": "EPI_ISL_455453"
                                                                                                  },
                                                                                                  "host": {
                                                                                                    "value": "Human"
                                                                                                  },
                                                                                                  "custom_location": {
                                                                                                    "confidence": {
                                                                                                      "Europe": 1.0
                                                                                                    },
                                                                                                    "entropy": -1.000088900581841e-12,
                                                                                                    "value": "Europe"
                                                                                                  },
                                                                                                  "num_date": {
                                                                                                    "confidence": [
                                                                                                      2020.1762295081967,
                                                                                                      2020.1762295081967
                                                                                                    ],
                                                                                                    "value": 2020.1762295081967
                                                                                                  },
                                                                                                  "originating_lab": {
                                                                                                    "value": "1. ViroGenetics - BSL3 Laboratory of Virology, Ma\u0142opolska Centre of Biotechnology, Jagiellonian University; 2. II Department of Internal Medicine, Faculty of Medicine, Jagiellonian University Medical College; 3. Narodowy Instytut Zdrowia Publicznego \u2013 Pa\u0144stwowy Zak\u0142ad Higieny (NIZP-PZH)"
                                                                                                  },
                                                                                                  "pangolin_lineage": {
                                                                                                    "value": "B.1"
                                                                                                  },
                                                                                                  "recency": {
                                                                                                    "value": "Older"
                                                                                                  },
                                                                                                  "region": {
                                                                                                    "value": "Europe"
                                                                                                  },
                                                                                                  "region_exposure": {
                                                                                                    "value": "Europe"
                                                                                                  },

                                                                                                  "subclade_membership": {
                                                                                                    "value": "20A"
                                                                                                  },
                                                                                                  "submitting_lab": {
                                                                                                    "value": "1. ViroGenetics - BSL3 Laboratory of Virology, Ma\u0142opolska Centre of Biotechnology, Jagiellonian University; 2. II Department of Internal Medicine, Faculty of Medicine, Jagiellonian University Medical College; 3. Narodowy Instytut Zdrowia Publicznego \u2013 Pa\u0144stwowy Zak\u0142ad Higieny (NIZP-PZH)."
                                                                                                  },
                                                                                                  "url": "https://www.gisaid.org"
                                                                                                }
                                                                                              }
                                                                                            ],
                                                                                            "name": "NODE_0001052",
                                                                                            "node_attrs": {
                                                                                              "clade_membership": {
                                                                                                "value": "20A"
                                                                                              },
                                                                                              "div": 4,
                                                                                              "custom_location": {
                                                                                                "confidence": {
                                                                                                  "Africa": 0.003757494391719542,
                                                                                                  "Asia": 0.01251917646533782,
                                                                                                  "Europe": 0.8142354238811845,
                                                                                                  "South America": 0.16720780449770636
                                                                                                },
                                                                                                "entropy": 0.5575544419346836,
                                                                                                "value": "Europe"
                                                                                              },
                                                                                              "num_date": {
                                                                                                "confidence": [
                                                                                                  2020.1630462572984,
                                                                                                  2020.1762295081967
                                                                                                ],
                                                                                                "value": 2020.1738569958839
                                                                                              },
                                                                                              "subclade_membership": {
                                                                                                "value": "20A"
                                                                                              }
                                                                                            }
                                                                                          },
                                                                                          {
                                                                                            "branch_attrs": {
                                                                                              "mutations": {}
                                                                                            },
                                                                                            "children": [
                                                                                              {
                                                                                                "branch_attrs": {
                                                                                                  "mutations": {}
                                                                                                },
                                                                                                "children": [
                                                                                                  {
                                                                                                    "branch_attrs": {
                                                                                                      "mutations": {}
                                                                                                    },
                                                                                                    "name": "Sweden/20-50219/2020",
                                                                                                    "node_attrs": {

                                                                                                      "author": {
                                                                                                        "author": "Anna-Malin Linde et al",
                                                                                                        "value": "Anna-Malin Linde et al"
                                                                                                      },
                                                                                                      "clade_membership": {
                                                                                                        "value": "20A"
                                                                                                      },
                                                                                                      "country": {
                                                                                                        "value": "Europe"
                                                                                                      },
                                                                                                      "div": 4,
                                                                                                      "division": {
                                                                                                        "value": "Europe"
                                                                                                      },
                                                                                                      "division_exposure": {
                                                                                                        "value": "Europe"
                                                                                                      },
                                                                                                      "gisaid_epi_isl": {
                                                                                                        "value": "EPI_ISL_455876"
                                                                                                      },
                                                                                                      "host": {
                                                                                                        "value": "Human"
                                                                                                      },
                                                                                                      "custom_location": {
                                                                                                        "confidence": {
                                                                                                          "Europe": 1.0
                                                                                                        },
                                                                                                        "entropy": -1.000088900581841e-12,
                                                                                                        "value": "Europe"
                                                                                                      },
                                                                                                      "num_date": {
                                                                                                        "confidence": [
                                                                                                          2020.1789617486338,
                                                                                                          2020.1789617486338
                                                                                                        ],
                                                                                                        "value": 2020.1789617486338
                                                                                                      },
                                                                                                      "originating_lab": {
                                                                                                        "value": "Karolinska Universitetslaboratoriet"
                                                                                                      },
                                                                                                      "pangolin_lineage": {
                                                                                                        "value": "B.1"
                                                                                                      },
                                                                                                      "recency": {
                                                                                                        "value": "Older"
                                                                                                      },
                                                                                                      "region": {
                                                                                                        "value": "Europe"
                                                                                                      },
                                                                                                      "region_exposure": {
                                                                                                        "value": "Europe"
                                                                                                      },

                                                                                                      "subclade_membership": {
                                                                                                        "value": "20A"
                                                                                                      },
                                                                                                      "submitting_lab": {
                                                                                                        "value": "The Public Health Agency of Sweden"
                                                                                                      },
                                                                                                      "url": "https://www.gisaid.org"
                                                                                                    }
                                                                                                  },
                                                                                                  {
                                                                                                    "name": "Panama/329198/2020_travel_history",
                                                                                                    "node_attrs": {
                                                                                                      "div": 4,
                                                                                                      "num_date": {
                                                                                                        "confidence": [
                                                                                                          2020.1844262295083,
                                                                                                          2020.1844262295083
                                                                                                        ],
                                                                                                        "value": 2020.1844262295083
                                                                                                      },
                                                                                                      "country": {
                                                                                                        "value": "Europe"
                                                                                                      }
                                                                                                    },
                                                                                                    "children": [
                                                                                                      {
                                                                                                        "branch_attrs": {
                                                                                                          "mutations": {}
                                                                                                        },
                                                                                                        "name": "Panama/329198/2020",
                                                                                                        "node_attrs": {

                                                                                                          "author": {
                                                                                                            "author": "Danilo Franco et al",
                                                                                                            "paper_url": "https://www.medrxiv.org/content/10.1101/2020.07.31.20160929v1",
                                                                                                            "title": "Early transmission dynamics, spread, and genomic characterization of SARS-CoV-2 in Panama.",
                                                                                                            "value": "Danilo Franco et al"
                                                                                                          },
                                                                                                          "clade_membership": {
                                                                                                            "value": "20A"
                                                                                                          },
                                                                                                          "country": {
                                                                                                            "value": "North America"
                                                                                                          },
                                                                                                          "country_exposure": {
                                                                                                            "value": "Europe"
                                                                                                          },
                                                                                                          "div": 4,
                                                                                                          "division": {
                                                                                                            "value": "North America"
                                                                                                          },
                                                                                                          "division_exposure": {
                                                                                                            "value": "Europe"
                                                                                                          },
                                                                                                          "gisaid_epi_isl": {
                                                                                                            "value": "EPI_ISL_496626"
                                                                                                          },
                                                                                                          "host": {
                                                                                                            "value": "Human"
                                                                                                          },
                                                                                                          "custom_location": {
                                                                                                            "confidence": {
                                                                                                              "Europe": 1.0
                                                                                                            },
                                                                                                            "entropy": -1.000088900581841e-12,
                                                                                                            "value": "Europe"
                                                                                                          },
                                                                                                          "num_date": {
                                                                                                            "confidence": [
                                                                                                              2020.1844262295083,
                                                                                                              2020.1844262295083
                                                                                                            ],
                                                                                                            "value": 2020.1844262295083
                                                                                                          },
                                                                                                          "originating_lab": {
                                                                                                            "value": "Gorgas Memorial Laboratory of Health Studies"
                                                                                                          },
                                                                                                          "pangolin_lineage": {
                                                                                                            "value": "B.1"
                                                                                                          },
                                                                                                          "recency": {
                                                                                                            "value": "Older"
                                                                                                          },
                                                                                                          "region": {
                                                                                                            "value": "North America"
                                                                                                          },
                                                                                                          "region_exposure": {
                                                                                                            "value": "Europe"
                                                                                                          },

                                                                                                          "subclade_membership": {
                                                                                                            "value": "20A"
                                                                                                          },
                                                                                                          "submitting_lab": {
                                                                                                            "value": "Gorgas Memorial Laboratory of Health Studies"
                                                                                                          },
                                                                                                          "url": "https://www.gisaid.org"
                                                                                                        }
                                                                                                      }
                                                                                                    ]
                                                                                                  }
                                                                                                ],
                                                                                                "name": "NODE_0001054",
                                                                                                "node_attrs": {
                                                                                                  "clade_membership": {
                                                                                                    "value": "20A"
                                                                                                  },
                                                                                                  "div": 4,
                                                                                                  "custom_location": {
                                                                                                    "confidence": {
                                                                                                      "Africa": 0.0011246945571110468,
                                                                                                      "Asia": 0.004416626228123738,
                                                                                                      "Europe": 0.9853361506837087,
                                                                                                      "South America": 0.008575413758704778
                                                                                                    },
                                                                                                    "entropy": 0.09136637482233653,
                                                                                                    "value": "Europe"
                                                                                                  },
                                                                                                  "num_date": {
                                                                                                    "confidence": [
                                                                                                      2020.1678881584878,
                                                                                                      2020.1789617486338
                                                                                                    ],
                                                                                                    "value": 2020.1789617486338
                                                                                                  },
                                                                                                  "subclade_membership": {
                                                                                                    "value": "20A"
                                                                                                  }
                                                                                                }
                                                                                              },
                                                                                              {
                                                                                                "branch_attrs": {
                                                                                                  "mutations": {}
                                                                                                },
                                                                                                "children": [
                                                                                                  {
                                                                                                    "branch_attrs": {
                                                                                                      "labels": {
                                                                                                        "aa": "ORF1a: L3027F"
                                                                                                      },
                                                                                                      "mutations": {
                                                                                                        "ORF1a": [
                                                                                                          "L3027F"
                                                                                                        ],
                                                                                                        "nuc": [
                                                                                                          "C9344T"
                                                                                                        ]
                                                                                                      }
                                                                                                    },
                                                                                                    "children": [
                                                                                                      {
                                                                                                        "branch_attrs": {
                                                                                                          "mutations": {}
                                                                                                        },
                                                                                                        "name": "Montenegro/ChVir-1268662002/2020",
                                                                                                        "node_attrs": {
                                                                                                          "author": {
                                                                                                            "author": "Victor M Corman et al",
                                                                                                            "value": "Victor M Corman et al A"
                                                                                                          },
                                                                                                          "clade_membership": {
                                                                                                            "value": "20A"
                                                                                                          },
                                                                                                          "country": {
                                                                                                            "value": "Europe"
                                                                                                          },
                                                                                                          "div": 5,
                                                                                                          "division": {
                                                                                                            "value": "Europe"
                                                                                                          },
                                                                                                          "division_exposure": {
                                                                                                            "value": "Europe"
                                                                                                          },
                                                                                                          "gisaid_epi_isl": {
                                                                                                            "value": "EPI_ISL_516924"
                                                                                                          },
                                                                                                          "host": {
                                                                                                            "value": "Human"
                                                                                                          },
                                                                                                          "custom_location": {
                                                                                                            "confidence": {
                                                                                                              "Europe": 1.0
                                                                                                            },
                                                                                                            "entropy": -1.000088900581841e-12,
                                                                                                            "value": "Europe"
                                                                                                          },
                                                                                                          "num_date": {
                                                                                                            "confidence": [
                                                                                                              2020.214480874317,
                                                                                                              2020.214480874317
                                                                                                            ],
                                                                                                            "value": 2020.214480874317
                                                                                                          },
                                                                                                          "originating_lab": {
                                                                                                            "value": "Department for Molecular Diagnostics, Centre for Medical Microbiology, Institute of Public Health of Montenegro"
                                                                                                          },
                                                                                                          "pangolin_lineage": {
                                                                                                            "value": "B.1"
                                                                                                          },
                                                                                                          "recency": {
                                                                                                            "value": "Older"
                                                                                                          },
                                                                                                          "region": {
                                                                                                            "value": "Europe"
                                                                                                          },
                                                                                                          "region_exposure": {
                                                                                                            "value": "Europe"
                                                                                                          },
                                                                                                          "subclade_membership": {
                                                                                                            "value": "20A"
                                                                                                          },
                                                                                                          "submitting_lab": {
                                                                                                            "value": "Charit\u00e9 Universit\u00e4tsmedizin Berlin, Institut f\u00fcr Virologie"
                                                                                                          },
                                                                                                          "url": "https://www.gisaid.org"
                                                                                                        }
                                                                                                      },
                                                                                                      {
                                                                                                        "branch_attrs": {
                                                                                                          "mutations": {}
                                                                                                        },
                                                                                                        "children": [
                                                                                                          {
                                                                                                            "branch_attrs": {
                                                                                                              "mutations": {}
                                                                                                            },
                                                                                                            "name": "Latvia/010/2020",
                                                                                                            "node_attrs": {
                                                                                                              "author": {
                                                                                                                "author": "Ivars Silami\u0137elis et al",
                                                                                                                "value": "Ivars Silami\u0137elis et al"
                                                                                                              },
                                                                                                              "clade_membership": {
                                                                                                                "value": "20A"
                                                                                                              },
                                                                                                              "country": {
                                                                                                                "value": "Europe"
                                                                                                              },
                                                                                                              "div": 5,
                                                                                                              "division": {
                                                                                                                "value": "Europe"
                                                                                                              },
                                                                                                              "division_exposure": {
                                                                                                                "value": "Europe"
                                                                                                              },
                                                                                                              "gisaid_epi_isl": {
                                                                                                                "value": "EPI_ISL_437089"
                                                                                                              },
                                                                                                              "host": {
                                                                                                                "value": "Human"
                                                                                                              },
                                                                                                              "custom_location": {
                                                                                                                "confidence": {
                                                                                                                  "Europe": 1.0
                                                                                                                },
                                                                                                                "entropy": -1.000088900581841e-12,
                                                                                                                "value": "Europe"
                                                                                                              },
                                                                                                              "num_date": {
                                                                                                                "confidence": [
                                                                                                                  2020.2254098360656,
                                                                                                                  2020.2254098360656
                                                                                                                ],
                                                                                                                "value": 2020.2254098360656
                                                                                                              },
                                                                                                              "originating_lab": {
                                                                                                                "value": "Latvijas Infektolo\u0123ijas centrs"
                                                                                                              },
                                                                                                              "pangolin_lineage": {
                                                                                                                "value": "B.1"
                                                                                                              },
                                                                                                              "recency": {
                                                                                                                "value": "Older"
                                                                                                              },
                                                                                                              "region": {
                                                                                                                "value": "Europe"
                                                                                                              },
                                                                                                              "region_exposure": {
                                                                                                                "value": "Europe"
                                                                                                              },
                                                                                                              "subclade_membership": {
                                                                                                                "value": "20A"
                                                                                                              },
                                                                                                              "submitting_lab": {
                                                                                                                "value": "Latvian Biomedical Research and Study Centre"
                                                                                                              },
                                                                                                              "url": "https://www.gisaid.org"
                                                                                                            }
                                                                                                          },
                                                                                                          {
                                                                                                            "branch_attrs": {
                                                                                                              "mutations": {}
                                                                                                            },
                                                                                                            "children": [
                                                                                                              {
                                                                                                                "branch_attrs": {
                                                                                                                  "labels": {
                                                                                                                    "aa": "ORF1a: T882I; ORF3a: K21N"
                                                                                                                  },
                                                                                                                  "mutations": {
                                                                                                                    "ORF1a": [
                                                                                                                      "T882I"
                                                                                                                    ],
                                                                                                                    "ORF3a": [
                                                                                                                      "K21N"
                                                                                                                    ],
                                                                                                                    "nuc": [
                                                                                                                      "C2910T",
                                                                                                                      "G13459T",
                                                                                                                      "C22388T",
                                                                                                                      "A23080G",
                                                                                                                      "G25455T"
                                                                                                                    ]
                                                                                                                  }
                                                                                                                },
                                                                                                                "children": [
                                                                                                                  {
                                                                                                                    "branch_attrs": {
                                                                                                                      "labels": {
                                                                                                                        "aa": "ORF1b: S638I"
                                                                                                                      },
                                                                                                                      "mutations": {
                                                                                                                        "ORF1b": [
                                                                                                                          "S638I"
                                                                                                                        ],
                                                                                                                        "nuc": [
                                                                                                                          "G15380T"
                                                                                                                        ]
                                                                                                                      }
                                                                                                                    },
                                                                                                                    "name": "CzechRepublic/IAB20_016_034/2020",
                                                                                                                    "node_attrs": {

                                                                                                                      "author": {
                                                                                                                        "author": "Petr Klempt et al",
                                                                                                                        "value": "Petr Klempt et al"
                                                                                                                      },
                                                                                                                      "clade_membership": {
                                                                                                                        "value": "20A"
                                                                                                                      },
                                                                                                                      "country": {
                                                                                                                        "value": "Europe"
                                                                                                                      },
                                                                                                                      "div": 11,
                                                                                                                      "division": {
                                                                                                                        "value": "Europe"
                                                                                                                      },
                                                                                                                      "division_exposure": {
                                                                                                                        "value": "Europe"
                                                                                                                      },
                                                                                                                      "gisaid_epi_isl": {
                                                                                                                        "value": "EPI_ISL_889359"
                                                                                                                      },
                                                                                                                      "host": {
                                                                                                                        "value": "Human"
                                                                                                                      },
                                                                                                                      "custom_location": {
                                                                                                                        "confidence": {
                                                                                                                          "Europe": 1.0
                                                                                                                        },
                                                                                                                        "entropy": -1.000088900581841e-12,
                                                                                                                        "value": "Europe"
                                                                                                                      },
                                                                                                                      "num_date": {
                                                                                                                        "confidence": [
                                                                                                                          2020.5751366120219,
                                                                                                                          2020.5751366120219
                                                                                                                        ],
                                                                                                                        "value": 2020.5751366120219
                                                                                                                      },
                                                                                                                      "originating_lab": {
                                                                                                                        "value": "Motol University Hospital"
                                                                                                                      },
                                                                                                                      "pangolin_lineage": {
                                                                                                                        "value": "B.1"
                                                                                                                      },
                                                                                                                      "recency": {
                                                                                                                        "value": "Older"
                                                                                                                      },
                                                                                                                      "region": {
                                                                                                                        "value": "Europe"
                                                                                                                      },
                                                                                                                      "region_exposure": {
                                                                                                                        "value": "Europe"
                                                                                                                      },

                                                                                                                      "subclade_membership": {
                                                                                                                        "value": "20A"
                                                                                                                      },
                                                                                                                      "submitting_lab": {
                                                                                                                        "value": "Institute of Applied Biotechnologies a.s."
                                                                                                                      },
                                                                                                                      "url": "https://www.gisaid.org"
                                                                                                                    }
                                                                                                                  },
                                                                                                                  {
                                                                                                                    "branch_attrs": {
                                                                                                                      "mutations": {}
                                                                                                                    },
                                                                                                                    "name": "CzechRepublic/IAB20_016_234/2020",
                                                                                                                    "node_attrs": {

                                                                                                                      "author": {
                                                                                                                        "author": "Petr Klempt et al",
                                                                                                                        "value": "Petr Klempt et al"
                                                                                                                      },
                                                                                                                      "clade_membership": {
                                                                                                                        "value": "20A"
                                                                                                                      },
                                                                                                                      "country": {
                                                                                                                        "value": "Europe"
                                                                                                                      },
                                                                                                                      "div": 10,
                                                                                                                      "division": {
                                                                                                                        "value": "Europe"
                                                                                                                      },
                                                                                                                      "division_exposure": {
                                                                                                                        "value": "Europe"
                                                                                                                      },
                                                                                                                      "gisaid_epi_isl": {
                                                                                                                        "value": "EPI_ISL_889360"
                                                                                                                      },
                                                                                                                      "host": {
                                                                                                                        "value": "Human"
                                                                                                                      },
                                                                                                                      "custom_location": {
                                                                                                                        "confidence": {
                                                                                                                          "Europe": 1.0
                                                                                                                        },
                                                                                                                        "entropy": -1.000088900581841e-12,
                                                                                                                        "value": "Europe"
                                                                                                                      },
                                                                                                                      "num_date": {
                                                                                                                        "confidence": [
                                                                                                                          2020.5751366120219,
                                                                                                                          2020.5751366120219
                                                                                                                        ],
                                                                                                                        "value": 2020.5751366120219
                                                                                                                      },
                                                                                                                      "originating_lab": {
                                                                                                                        "value": "Motol University Hospital"
                                                                                                                      },
                                                                                                                      "pangolin_lineage": {
                                                                                                                        "value": "B.1"
                                                                                                                      },
                                                                                                                      "recency": {
                                                                                                                        "value": "Older"
                                                                                                                      },
                                                                                                                      "region": {
                                                                                                                        "value": "Europe"
                                                                                                                      },
                                                                                                                      "region_exposure": {
                                                                                                                        "value": "Europe"
                                                                                                                      },

                                                                                                                      "subclade_membership": {
                                                                                                                        "value": "20A"
                                                                                                                      },
                                                                                                                      "submitting_lab": {
                                                                                                                        "value": "Institute of Applied Biotechnologies a.s."
                                                                                                                      },
                                                                                                                      "url": "https://www.gisaid.org"
                                                                                                                    }
                                                                                                                  }
                                                                                                                ],
                                                                                                                "name": "NODE_0001372",
                                                                                                                "node_attrs": {
                                                                                                                  "clade_membership": {
                                                                                                                    "value": "20A"
                                                                                                                  },
                                                                                                                  "div": 10,
                                                                                                                  "custom_location": {
                                                                                                                    "confidence": {
                                                                                                                      "Asia": 0.0033511948905290663,
                                                                                                                      "Europe": 0.9933267879187467,
                                                                                                                      "South America": 0.0020453657573513613
                                                                                                                    },
                                                                                                                    "entropy": 0.047931583849509574,
                                                                                                                    "value": "Europe"
                                                                                                                  },
                                                                                                                  "num_date": {
                                                                                                                    "confidence": [
                                                                                                                      2020.4965318447387,
                                                                                                                      2020.5744489060692
                                                                                                                    ],
                                                                                                                    "value": 2020.5585497073832
                                                                                                                  },
                                                                                                                  "subclade_membership": {
                                                                                                                    "value": "20A"
                                                                                                                  }
                                                                                                                }
                                                                                                              },
                                                                                                              {
                                                                                                                "branch_attrs": {
                                                                                                                  "labels": {
                                                                                                                    "aa": "N: T148A"
                                                                                                                  },
                                                                                                                  "mutations": {
                                                                                                                    "N": [
                                                                                                                      "T148A"
                                                                                                                    ],
                                                                                                                    "nuc": [
                                                                                                                      "T2992C",
                                                                                                                      "C12025T",
                                                                                                                      "A28715G"
                                                                                                                    ]
                                                                                                                  }
                                                                                                                },
                                                                                                                "children": [
                                                                                                                  {
                                                                                                                    "branch_attrs": {
                                                                                                                      "labels": {
                                                                                                                        "aa": "ORF1a: S3884L"
                                                                                                                      },
                                                                                                                      "mutations": {
                                                                                                                        "ORF1a": [
                                                                                                                          "S3884L"
                                                                                                                        ],
                                                                                                                        "nuc": [
                                                                                                                          "C11916T"
                                                                                                                        ]
                                                                                                                      }
                                                                                                                    },
                                                                                                                    "name": "Finland/S14G1/2020",
                                                                                                                    "node_attrs": {

                                                                                                                      "author": {
                                                                                                                        "author": "Teemu Smura et al",
                                                                                                                        "value": "Teemu Smura et al B"
                                                                                                                      },
                                                                                                                      "clade_membership": {
                                                                                                                        "value": "20A"
                                                                                                                      },
                                                                                                                      "country": {
                                                                                                                        "value": "Europe"
                                                                                                                      },
                                                                                                                      "div": 9,
                                                                                                                      "division": {
                                                                                                                        "value": "Europe"
                                                                                                                      },
                                                                                                                      "division_exposure": {
                                                                                                                        "value": "Europe"
                                                                                                                      },
                                                                                                                      "gisaid_epi_isl": {
                                                                                                                        "value": "EPI_ISL_737069"
                                                                                                                      },
                                                                                                                      "host": {
                                                                                                                        "value": "Human"
                                                                                                                      },
                                                                                                                      "custom_location": {
                                                                                                                        "confidence": {
                                                                                                                          "Europe": 1.0
                                                                                                                        },
                                                                                                                        "entropy": -1.000088900581841e-12,
                                                                                                                        "value": "Europe"
                                                                                                                      },
                                                                                                                      "num_date": {
                                                                                                                        "confidence": [
                                                                                                                          2020.610655737705,
                                                                                                                          2020.610655737705
                                                                                                                        ],
                                                                                                                        "value": 2020.610655737705
                                                                                                                      },
                                                                                                                      "originating_lab": {
                                                                                                                        "value": "Department of Virology and Immunology, University of Helsinki and Helsinki University Hospital, Huslab Finland"
                                                                                                                      },
                                                                                                                      "pangolin_lineage": {
                                                                                                                        "value": "B.1"
                                                                                                                      },
                                                                                                                      "recency": {
                                                                                                                        "value": "Older"
                                                                                                                      },
                                                                                                                      "region": {
                                                                                                                        "value": "Europe"
                                                                                                                      },
                                                                                                                      "region_exposure": {
                                                                                                                        "value": "Europe"
                                                                                                                      },

                                                                                                                      "subclade_membership": {
                                                                                                                        "value": "20A"
                                                                                                                      },
                                                                                                                      "submitting_lab": {
                                                                                                                        "value": "Department of Virology, Faculty of Medicine, University of Helsinki, Helsinki, Finland"
                                                                                                                      },
                                                                                                                      "url": "https://www.gisaid.org"
                                                                                                                    }
                                                                                                                  },
                                                                                                                  {
                                                                                                                    "branch_attrs": {
                                                                                                                      "labels": {
                                                                                                                        "aa": "ORF1a: A2080S, K2734R; ORF1b: K2646N; S: E96D"
                                                                                                                      },
                                                                                                                      "mutations": {
                                                                                                                        "ORF1a": [
                                                                                                                          "A2080S",
                                                                                                                          "K2734R"
                                                                                                                        ],
                                                                                                                        "ORF1b": [
                                                                                                                          "K2646N"
                                                                                                                        ],
                                                                                                                        "S": [
                                                                                                                          "E96D"
                                                                                                                        ],
                                                                                                                        "nuc": [
                                                                                                                          "G6503T",
                                                                                                                          "A6841T",
                                                                                                                          "A8466G",
                                                                                                                          "C17985T",
                                                                                                                          "A21405T",
                                                                                                                          "G21850T"
                                                                                                                        ]
                                                                                                                      }
                                                                                                                    },
                                                                                                                    "children": [
                                                                                                                      {
                                                                                                                        "branch_attrs": {
                                                                                                                          "mutations": {}
                                                                                                                        },
                                                                                                                        "name": "CzechRepublic/NRL_12173/2020",
                                                                                                                        "node_attrs": {

                                                                                                                          "author": {
                                                                                                                            "author": "Nagy et al",
                                                                                                                            "value": "Nagy et al"
                                                                                                                          },
                                                                                                                          "clade_membership": {
                                                                                                                            "value": "20A"
                                                                                                                          },
                                                                                                                          "country": {
                                                                                                                            "value": "Europe"
                                                                                                                          },
                                                                                                                          "div": 14,
                                                                                                                          "division": {
                                                                                                                            "value": "Europe"
                                                                                                                          },
                                                                                                                          "division_exposure": {
                                                                                                                            "value": "Europe"
                                                                                                                          },
                                                                                                                          "gisaid_epi_isl": {
                                                                                                                            "value": "EPI_ISL_850675"
                                                                                                                          },
                                                                                                                          "host": {
                                                                                                                            "value": "Human"
                                                                                                                          },
                                                                                                                          "custom_location": {
                                                                                                                            "confidence": {
                                                                                                                              "Europe": 1.0
                                                                                                                            },
                                                                                                                            "entropy": -1.000088900581841e-12,
                                                                                                                            "value": "Europe"
                                                                                                                          },
                                                                                                                          "num_date": {
                                                                                                                            "confidence": [
                                                                                                                              2020.97131147541,
                                                                                                                              2020.97131147541
                                                                                                                            ],
                                                                                                                            "value": 2020.97131147541
                                                                                                                          },
                                                                                                                          "originating_lab": {
                                                                                                                            "value": "The National Institute of Public Health"
                                                                                                                          },
                                                                                                                          "pangolin_lineage": {
                                                                                                                            "value": "B.1"
                                                                                                                          },
                                                                                                                          "recency": {
                                                                                                                            "value": "Older"
                                                                                                                          },
                                                                                                                          "region": {
                                                                                                                            "value": "Europe"
                                                                                                                          },
                                                                                                                          "region_exposure": {
                                                                                                                            "value": "Europe"
                                                                                                                          },

                                                                                                                          "subclade_membership": {
                                                                                                                            "value": "20A"
                                                                                                                          },
                                                                                                                          "submitting_lab": {
                                                                                                                            "value": "State Veterinary Institute Prague"
                                                                                                                          },
                                                                                                                          "url": "https://www.gisaid.org"
                                                                                                                        }
                                                                                                                      },
                                                                                                                      {
                                                                                                                        "branch_attrs": {
                                                                                                                          "mutations": {}
                                                                                                                        },
                                                                                                                        "name": "CzechRepublic/NRL_12188/2020",
                                                                                                                        "node_attrs": {

                                                                                                                          "author": {
                                                                                                                            "author": "Nagy et al",
                                                                                                                            "value": "Nagy et al"
                                                                                                                          },
                                                                                                                          "clade_membership": {
                                                                                                                            "value": "20A"
                                                                                                                          },
                                                                                                                          "country": {
                                                                                                                            "value": "Europe"
                                                                                                                          },
                                                                                                                          "div": 14,
                                                                                                                          "division": {
                                                                                                                            "value": "Europe"
                                                                                                                          },
                                                                                                                          "division_exposure": {
                                                                                                                            "value": "Europe"
                                                                                                                          },
                                                                                                                          "gisaid_epi_isl": {
                                                                                                                            "value": "EPI_ISL_850676"
                                                                                                                          },
                                                                                                                          "host": {
                                                                                                                            "value": "Human"
                                                                                                                          },
                                                                                                                          "custom_location": {
                                                                                                                            "confidence": {
                                                                                                                              "Europe": 1.0
                                                                                                                            },
                                                                                                                            "entropy": -1.000088900581841e-12,
                                                                                                                            "value": "Europe"
                                                                                                                          },
                                                                                                                          "num_date": {
                                                                                                                            "confidence": [
                                                                                                                              2020.97131147541,
                                                                                                                              2020.97131147541
                                                                                                                            ],
                                                                                                                            "value": 2020.97131147541
                                                                                                                          },
                                                                                                                          "originating_lab": {
                                                                                                                            "value": "The National Institute of Public Health"
                                                                                                                          },
                                                                                                                          "pangolin_lineage": {
                                                                                                                            "value": "B.1"
                                                                                                                          },
                                                                                                                          "recency": {
                                                                                                                            "value": "Older"
                                                                                                                          },
                                                                                                                          "region": {
                                                                                                                            "value": "Europe"
                                                                                                                          },
                                                                                                                          "region_exposure": {
                                                                                                                            "value": "Europe"
                                                                                                                          },

                                                                                                                          "subclade_membership": {
                                                                                                                            "value": "20A"
                                                                                                                          },
                                                                                                                          "submitting_lab": {
                                                                                                                            "value": "State Veterinary Institute Prague"
                                                                                                                          },
                                                                                                                          "url": "https://www.gisaid.org"
                                                                                                                        }
                                                                                                                      }
                                                                                                                    ],
                                                                                                                    "name": "NODE_0001376",
                                                                                                                    "node_attrs": {
                                                                                                                      "clade_membership": {
                                                                                                                        "value": "20A"
                                                                                                                      },
                                                                                                                      "div": 14,
                                                                                                                      "custom_location": {
                                                                                                                        "confidence": {
                                                                                                                          "Asia": 0.003240277781558164,
                                                                                                                          "Europe": 0.9935519255766616,
                                                                                                                          "South America": 0.00195287177381687
                                                                                                                        },
                                                                                                                        "entropy": 0.0465644984057296,
                                                                                                                        "value": "Europe"
                                                                                                                      },
                                                                                                                      "num_date": {
                                                                                                                        "confidence": [
                                                                                                                          2020.930446142262,
                                                                                                                          2020.97131147541
                                                                                                                        ],
                                                                                                                        "value": 2020.97131147541
                                                                                                                      },
                                                                                                                      "subclade_membership": {
                                                                                                                        "value": "20A"
                                                                                                                      }
                                                                                                                    }
                                                                                                                  }
                                                                                                                ],
                                                                                                                "name": "NODE_0001375",
                                                                                                                "node_attrs": {
                                                                                                                  "clade_membership": {
                                                                                                                    "value": "20A"
                                                                                                                  },
                                                                                                                  "div": 8,
                                                                                                                  "custom_location": {
                                                                                                                    "confidence": {
                                                                                                                      "Asia": 0.003893847264348853,
                                                                                                                      "Europe": 0.9923544625994023,
                                                                                                                      "South America": 0.0023366119518115776
                                                                                                                    },
                                                                                                                    "entropy": 0.05376922437890118,
                                                                                                                    "value": "Europe"
                                                                                                                  },
                                                                                                                  "num_date": {
                                                                                                                    "confidence": [
                                                                                                                      2020.4558157050021,
                                                                                                                      2020.610655737705
                                                                                                                    ],
                                                                                                                    "value": 2020.574936715073
                                                                                                                  },
                                                                                                                  "subclade_membership": {
                                                                                                                    "value": "20A"
                                                                                                                  }
                                                                                                                }
                                                                                                              }
                                                                                                            ],
                                                                                                            "name": "NODE_0001064",
                                                                                                            "node_attrs": {
                                                                                                              "clade_membership": {
                                                                                                                "value": "20A"
                                                                                                              },
                                                                                                              "div": 5,
                                                                                                              "custom_location": {
                                                                                                                "confidence": {
                                                                                                                  "Africa": 0.0011113075523635984,
                                                                                                                  "Asia": 0.004656195330350563,
                                                                                                                  "Europe": 0.9906465102500949,
                                                                                                                  "South America": 0.0030916841386750622
                                                                                                                },
                                                                                                                "entropy": 0.06375009606027704,
                                                                                                                "value": "Europe"
                                                                                                              },
                                                                                                              "num_date": {
                                                                                                                "confidence": [
                                                                                                                  2020.2088697469992,
                                                                                                                  2020.5367029671474
                                                                                                                ],
                                                                                                                "value": 2020.2264429976099
                                                                                                              },
                                                                                                              "subclade_membership": {
                                                                                                                "value": "20A"
                                                                                                              }
                                                                                                            }
                                                                                                          }
                                                                                                        ],
                                                                                                        "name": "NODE_0001063",
                                                                                                        "node_attrs": {
                                                                                                          "clade_membership": {
                                                                                                            "value": "20A"
                                                                                                          },
                                                                                                          "div": 5,
                                                                                                          "custom_location": {
                                                                                                            "confidence": {
                                                                                                              "Africa": 0.001145937902583265,
                                                                                                              "Asia": 0.004696961759400607,
                                                                                                              "Europe": 0.9880317312660164,
                                                                                                              "South America": 0.005597120490130755
                                                                                                            },
                                                                                                            "entropy": 0.07812551340920704,
                                                                                                            "value": "Europe"
                                                                                                          },
                                                                                                          "num_date": {
                                                                                                            "confidence": [
                                                                                                              2020.209955222143,
                                                                                                              2020.2254098360656
                                                                                                            ],
                                                                                                            "value": 2020.2254098360656
                                                                                                          },
                                                                                                          "subclade_membership": {
                                                                                                            "value": "20A"
                                                                                                          }
                                                                                                        }
                                                                                                      }
                                                                                                    ],
                                                                                                    "name": "NODE_0001371",
                                                                                                    "node_attrs": {
                                                                                                      "clade_membership": {
                                                                                                        "value": "20A"
                                                                                                      },
                                                                                                      "div": 5,
                                                                                                      "custom_location": {
                                                                                                        "confidence": {
                                                                                                          "Africa": 0.001815356210251383,
                                                                                                          "Asia": 0.007038738674678039,
                                                                                                          "Europe": 0.9640121040179052,
                                                                                                          "South America": 0.02619030290619779
                                                                                                        },
                                                                                                        "entropy": 0.18422486664788298,
                                                                                                        "value": "Europe"
                                                                                                      },
                                                                                                      "num_date": {
                                                                                                        "confidence": [
                                                                                                          2020.195523823734,
                                                                                                          2020.214480874317
                                                                                                        ],
                                                                                                        "value": 2020.214480874317
                                                                                                      },
                                                                                                      "subclade_membership": {
                                                                                                        "value": "20A"
                                                                                                      }
                                                                                                    }
                                                                                                  },
                                                                                                  {
                                                                                                    "branch_attrs": {
                                                                                                      "labels": {
                                                                                                        "aa": "ORF1a: K141-, S142-, F143-"
                                                                                                      },
                                                                                                      "mutations": {
                                                                                                        "ORF1a": [
                                                                                                          "K141-",
                                                                                                          "S142-",
                                                                                                          "F143-"
                                                                                                        ],
                                                                                                        "nuc": [
                                                                                                          "A686-",
                                                                                                          "A687-",
                                                                                                          "G688-",
                                                                                                          "T689-",
                                                                                                          "C690-",
                                                                                                          "A691-",
                                                                                                          "T692-",
                                                                                                          "T693-",
                                                                                                          "T694-",
                                                                                                          "A6466G"
                                                                                                        ]
                                                                                                      }
                                                                                                    },
                                                                                                    "children": [
                                                                                                      {
                                                                                                        "branch_attrs": {
                                                                                                          "labels": {
                                                                                                            "aa": "ORF1a: L204F, T224I, M1378I"
                                                                                                          },
                                                                                                          "mutations": {
                                                                                                            "ORF1a": [
                                                                                                              "L204F",
                                                                                                              "T224I",
                                                                                                              "M1378I"
                                                                                                            ],
                                                                                                            "nuc": [
                                                                                                              "C875T",
                                                                                                              "C936T",
                                                                                                              "C2062T",
                                                                                                              "C4090T",
                                                                                                              "C4276T",
                                                                                                              "G4399T",
                                                                                                              "C5654T",
                                                                                                              "C28915T"
                                                                                                            ]
                                                                                                          }
                                                                                                        },
                                                                                                        "name": "Brazil/1685CVL/2020",
                                                                                                        "node_attrs": {

                                                                                                          "author": {
                                                                                                            "author": "Sant'Anna et al.",
                                                                                                            "value": "Sant'Anna et al."
                                                                                                          },
                                                                                                          "clade_membership": {
                                                                                                            "value": "20A"
                                                                                                          },
                                                                                                          "country": {
                                                                                                            "value": "Brazil"
                                                                                                          },
                                                                                                          "div": 13,
                                                                                                          "division": {
                                                                                                            "value": "Rio Grande do Sul"
                                                                                                          },
                                                                                                          "division_exposure": {
                                                                                                            "value": "Rio Grande do Sul"
                                                                                                          },
                                                                                                          "host": {
                                                                                                            "value": "human"
                                                                                                          },
                                                                                                          "custom_location": {
                                                                                                            "confidence": {
                                                                                                              "Rio Grande do Sul": 1.0
                                                                                                            },
                                                                                                            "entropy": -1.000088900581841e-12,
                                                                                                            "value": "Rio Grande do Sul"
                                                                                                          },
                                                                                                          "location": {
                                                                                                            "value": "Harmonia"
                                                                                                          },
                                                                                                          "num_date": {
                                                                                                            "confidence": [
                                                                                                              2020.438524590164,
                                                                                                              2020.438524590164
                                                                                                            ],
                                                                                                            "value": 2020.438524590164
                                                                                                          },
                                                                                                          "originating_lab": {
                                                                                                            "value": "Centro de Sa\u00fade Bruno Cassel"
                                                                                                          },
                                                                                                          "pangolin_lineage": {
                                                                                                            "value": "B.1.195"
                                                                                                          },
                                                                                                          "recency": {
                                                                                                            "value": "1-2 days ago"
                                                                                                          },
                                                                                                          "regiao": {
                                                                                                            "value": "canoas"
                                                                                                          },
                                                                                                          "region": {
                                                                                                            "value": "South America"
                                                                                                          },
                                                                                                          "region_exposure": {
                                                                                                            "value": "South America"
                                                                                                          },

                                                                                                          "subclade_membership": {
                                                                                                            "value": "20A"
                                                                                                          },
                                                                                                          "submitting_lab": {
                                                                                                            "value": "epiclin"
                                                                                                          }
                                                                                                        }
                                                                                                      },
                                                                                                      {
                                                                                                        "branch_attrs": {
                                                                                                          "labels": {
                                                                                                            "aa": "ORF1a: L397F, A1473V"
                                                                                                          },
                                                                                                          "mutations": {
                                                                                                            "ORF1a": [
                                                                                                              "L397F",
                                                                                                              "A1473V"
                                                                                                            ],
                                                                                                            "nuc": [
                                                                                                              "C583T",
                                                                                                              "C1454T",
                                                                                                              "C4683T",
                                                                                                              "G8179T",
                                                                                                              "C27213T"
                                                                                                            ]
                                                                                                          }
                                                                                                        },
                                                                                                        "name": "Colombia/AMA-GUR-06745/2020",
                                                                                                        "node_attrs": {

                                                                                                          "author": {
                                                                                                            "author": "Nathalia Ballesteros et al",
                                                                                                            "value": "Nathalia Ballesteros et al"
                                                                                                          },
                                                                                                          "clade_membership": {
                                                                                                            "value": "20A"
                                                                                                          },
                                                                                                          "country": {
                                                                                                            "value": "Colombia"
                                                                                                          },
                                                                                                          "div": 10,
                                                                                                          "division": {
                                                                                                            "value": "Departamento de Amazonas"
                                                                                                          },
                                                                                                          "division_exposure": {
                                                                                                            "value": "Departamento de Amazonas"
                                                                                                          },
                                                                                                          "gisaid_epi_isl": {
                                                                                                            "value": "EPI_ISL_941121"
                                                                                                          },
                                                                                                          "host": {
                                                                                                            "value": "Human"
                                                                                                          },
                                                                                                          "custom_location": {
                                                                                                            "confidence": {
                                                                                                              "South America": 0.9999999999999999
                                                                                                            },
                                                                                                            "entropy": -9.99866855976916e-13,
                                                                                                            "value": "South America"
                                                                                                          },
                                                                                                          "location": {
                                                                                                            "value": "Leticia"
                                                                                                          },
                                                                                                          "num_date": {
                                                                                                            "confidence": [
                                                                                                              2020.3346994535518,
                                                                                                              2020.3346994535518
                                                                                                            ],
                                                                                                            "value": 2020.3346994535518
                                                                                                          },
                                                                                                          "originating_lab": {
                                                                                                            "value": "Centro de Investigaciones en Microbiolog\u00eda y Biotecnolog\u00eda-UR (CIMBIUR), Facultad de Ciencias Naturales, Universidad del Rosario, Bogot\u00e1, Colombia"
                                                                                                          },
                                                                                                          "pangolin_lineage": {
                                                                                                            "value": "B.1.195"
                                                                                                          },
                                                                                                          "recency": {
                                                                                                            "value": "One month ago"
                                                                                                          },
                                                                                                          "region": {
                                                                                                            "value": "South America"
                                                                                                          },
                                                                                                          "region_exposure": {
                                                                                                            "value": "South America"
                                                                                                          },

                                                                                                          "subclade_membership": {
                                                                                                            "value": "20A"
                                                                                                          },
                                                                                                          "submitting_lab": {
                                                                                                            "value": "Centro de Investigaciones en Microbiolog\u00eda y Biotecnolog\u00eda-UR (CIMBIUR), Facultad de Ciencias Naturales, Universidad del Rosario, Bogot\u00e1, Colombia Icahn School of Medicine at Mount Sinai, New York, USA"
                                                                                                          },
                                                                                                          "url": "https://www.gisaid.org"
                                                                                                        }
                                                                                                      },
                                                                                                      {
                                                                                                        "branch_attrs": {
                                                                                                          "labels": {
                                                                                                            "aa": "S: Q183R"
                                                                                                          },
                                                                                                          "mutations": {
                                                                                                            "S": [
                                                                                                              "Q183R"
                                                                                                            ],
                                                                                                            "nuc": [
                                                                                                              "T4213C",
                                                                                                              "C15540T",
                                                                                                              "A22110G"
                                                                                                            ]
                                                                                                          }
                                                                                                        },
                                                                                                        "children": [
                                                                                                          {
                                                                                                            "branch_attrs": {
                                                                                                              "mutations": {}
                                                                                                            },
                                                                                                            "name": "Colombia/AMA-GUR-06770/2020",
                                                                                                            "node_attrs": {

                                                                                                              "author": {
                                                                                                                "author": "Nathalia Ballesteros et al",
                                                                                                                "value": "Nathalia Ballesteros et al"
                                                                                                              },
                                                                                                              "clade_membership": {
                                                                                                                "value": "20A"
                                                                                                              },
                                                                                                              "country": {
                                                                                                                "value": "Colombia"
                                                                                                              },
                                                                                                              "div": 8,
                                                                                                              "division": {
                                                                                                                "value": "Departamento de Amazonas"
                                                                                                              },
                                                                                                              "division_exposure": {
                                                                                                                "value": "Departamento de Amazonas"
                                                                                                              },
                                                                                                              "gisaid_epi_isl": {
                                                                                                                "value": "EPI_ISL_941134"
                                                                                                              },
                                                                                                              "host": {
                                                                                                                "value": "Human"
                                                                                                              },
                                                                                                              "custom_location": {
                                                                                                                "confidence": {
                                                                                                                  "South America": 0.9999999999999999
                                                                                                                },
                                                                                                                "entropy": -9.99866855976916e-13,
                                                                                                                "value": "South America"
                                                                                                              },
                                                                                                              "location": {
                                                                                                                "value": "Leticia"
                                                                                                              },
                                                                                                              "num_date": {
                                                                                                                "confidence": [
                                                                                                                  2020.2609289617487,
                                                                                                                  2020.2609289617487
                                                                                                                ],
                                                                                                                "value": 2020.2609289617487
                                                                                                              },
                                                                                                              "originating_lab": {
                                                                                                                "value": "Centro de Investigaciones en Microbiolog\u00eda y Biotecnolog\u00eda-UR (CIMBIUR), Facultad de Ciencias Naturales, Universidad del Rosario, Bogot\u00e1, Colombia"
                                                                                                              },
                                                                                                              "pangolin_lineage": {
                                                                                                                "value": "B.1.195"
                                                                                                              },
                                                                                                              "recency": {
                                                                                                                "value": "One month ago"
                                                                                                              },
                                                                                                              "region": {
                                                                                                                "value": "South America"
                                                                                                              },
                                                                                                              "region_exposure": {
                                                                                                                "value": "South America"
                                                                                                              },

                                                                                                              "subclade_membership": {
                                                                                                                "value": "20A"
                                                                                                              },
                                                                                                              "submitting_lab": {
                                                                                                                "value": "Centro de Investigaciones en Microbiolog\u00eda y Biotecnolog\u00eda-UR (CIMBIUR), Facultad de Ciencias Naturales, Universidad del Rosario, Bogot\u00e1, Colombia Icahn School of Medicine at Mount Sinai, New York, USA"
                                                                                                              },
                                                                                                              "url": "https://www.gisaid.org"
                                                                                                            }
                                                                                                          },
                                                                                                          {
                                                                                                            "branch_attrs": {
                                                                                                              "mutations": {}
                                                                                                            },
                                                                                                            "name": "Colombia/AMA-GUR-06771/2020",
                                                                                                            "node_attrs": {

                                                                                                              "author": {
                                                                                                                "author": "Nathalia Ballesteros et al",
                                                                                                                "value": "Nathalia Ballesteros et al"
                                                                                                              },
                                                                                                              "clade_membership": {
                                                                                                                "value": "20A"
                                                                                                              },
                                                                                                              "country": {
                                                                                                                "value": "Colombia"
                                                                                                              },
                                                                                                              "div": 8,
                                                                                                              "division": {
                                                                                                                "value": "Departamento de Amazonas"
                                                                                                              },
                                                                                                              "division_exposure": {
                                                                                                                "value": "Departamento de Amazonas"
                                                                                                              },
                                                                                                              "gisaid_epi_isl": {
                                                                                                                "value": "EPI_ISL_941135"
                                                                                                              },
                                                                                                              "host": {
                                                                                                                "value": "Human"
                                                                                                              },
                                                                                                              "custom_location": {
                                                                                                                "confidence": {
                                                                                                                  "South America": 0.9999999999999999
                                                                                                                },
                                                                                                                "entropy": -9.99866855976916e-13,
                                                                                                                "value": "South America"
                                                                                                              },
                                                                                                              "location": {
                                                                                                                "value": "Leticia"
                                                                                                              },
                                                                                                              "num_date": {
                                                                                                                "confidence": [
                                                                                                                  2020.3401639344263,
                                                                                                                  2020.3401639344263
                                                                                                                ],
                                                                                                                "value": 2020.3401639344263
                                                                                                              },
                                                                                                              "originating_lab": {
                                                                                                                "value": "Centro de Investigaciones en Microbiolog\u00eda y Biotecnolog\u00eda-UR (CIMBIUR), Facultad de Ciencias Naturales, Universidad del Rosario, Bogot\u00e1, Colombia"
                                                                                                              },
                                                                                                              "pangolin_lineage": {
                                                                                                                "value": "B.1.195"
                                                                                                              },
                                                                                                              "recency": {
                                                                                                                "value": "One month ago"
                                                                                                              },
                                                                                                              "region": {
                                                                                                                "value": "South America"
                                                                                                              },
                                                                                                              "region_exposure": {
                                                                                                                "value": "South America"
                                                                                                              },

                                                                                                              "subclade_membership": {
                                                                                                                "value": "20A"
                                                                                                              },
                                                                                                              "submitting_lab": {
                                                                                                                "value": "Centro de Investigaciones en Microbiolog\u00eda y Biotecnolog\u00eda-UR (CIMBIUR), Facultad de Ciencias Naturales, Universidad del Rosario, Bogot\u00e1, Colombia Icahn School of Medicine at Mount Sinai, New York, USA"
                                                                                                              },
                                                                                                              "url": "https://www.gisaid.org"
                                                                                                            }
                                                                                                          }
                                                                                                        ],
                                                                                                        "name": "NODE_0001017",
                                                                                                        "node_attrs": {
                                                                                                          "clade_membership": {
                                                                                                            "value": "20A"
                                                                                                          },
                                                                                                          "div": 8,
                                                                                                          "custom_location": {
                                                                                                            "confidence": {
                                                                                                              "Brazil": 0.0011073431980016422,
                                                                                                              "Europe": 0.0022505658361087117,
                                                                                                              "South America": 0.9960910132694859
                                                                                                            },
                                                                                                            "entropy": 0.029846672797110854,
                                                                                                            "value": "South America"
                                                                                                          },
                                                                                                          "num_date": {
                                                                                                            "confidence": [
                                                                                                              2020.2376649225384,
                                                                                                              2020.2609289617487
                                                                                                            ],
                                                                                                            "value": 2020.2609289617487
                                                                                                          },
                                                                                                          "subclade_membership": {
                                                                                                            "value": "20A"
                                                                                                          }
                                                                                                        }
                                                                                                      },
                                                                                                      {
                                                                                                        "branch_attrs": {
                                                                                                          "labels": {
                                                                                                            "aa": "ORF1a: P2046S"
                                                                                                          },
                                                                                                          "mutations": {
                                                                                                            "ORF1a": [
                                                                                                              "P2046S"
                                                                                                            ],
                                                                                                            "nuc": [
                                                                                                              "C6401T"
                                                                                                            ]
                                                                                                          }
                                                                                                        },
                                                                                                        "children": [
                                                                                                          {
                                                                                                            "branch_attrs": {
                                                                                                              "labels": {
                                                                                                                "aa": "N: N192K; ORF1a: P2018S"
                                                                                                              },
                                                                                                              "mutations": {
                                                                                                                "N": [
                                                                                                                  "N192K"
                                                                                                                ],
                                                                                                                "ORF1a": [
                                                                                                                  "P2018S"
                                                                                                                ],
                                                                                                                "nuc": [
                                                                                                                  "C6317T",
                                                                                                                  "C19186T",
                                                                                                                  "C28849G"
                                                                                                                ]
                                                                                                              }
                                                                                                            },
                                                                                                            "name": "Brazil/AM-L87-CD2693/2020",
                                                                                                            "node_attrs": {
                                                                                                              "author": {
                                                                                                                "author": "Brazil-UK Centre for Arbovirus Discovery Diagnosis Genomics et al",
                                                                                                                "value": "Brazil-UK Centre for Arbovirus Discovery Diagnosis Genomics et al"
                                                                                                              },
                                                                                                              "clade_membership": {
                                                                                                                "value": "20A"
                                                                                                              },
                                                                                                              "country": {
                                                                                                                "value": "Brazil"
                                                                                                              },
                                                                                                              "div": 9,
                                                                                                              "division": {
                                                                                                                "value": "Amazonas BR"
                                                                                                              },
                                                                                                              "division_exposure": {
                                                                                                                "value": "Amazonas BR"
                                                                                                              },
                                                                                                              "gisaid_epi_isl": {
                                                                                                                "value": "EPI_ISL_1061031"
                                                                                                              },
                                                                                                              "host": {
                                                                                                                "value": "Human"
                                                                                                              },
                                                                                                              "custom_location": {
                                                                                                                "confidence": {
                                                                                                                  "Brazil": 0.9999999999999999
                                                                                                                },
                                                                                                                "entropy": -9.99866855976916e-13,
                                                                                                                "value": "Brazil"
                                                                                                              },
                                                                                                              "location": {
                                                                                                                "value": "Manaus"
                                                                                                              },
                                                                                                              "num_date": {
                                                                                                                "confidence": [
                                                                                                                  2020.4030054644809,
                                                                                                                  2020.4030054644809
                                                                                                                ],
                                                                                                                "value": 2020.4030054644809
                                                                                                              },
                                                                                                              "originating_lab": {
                                                                                                                "value": "CDL Laboratorio Santos e Vidal LTDA."
                                                                                                              },
                                                                                                              "pangolin_lineage": {
                                                                                                                "value": "B.1.195"
                                                                                                              },
                                                                                                              "recency": {
                                                                                                                "value": "One week ago"
                                                                                                              },
                                                                                                              "region": {
                                                                                                                "value": "South America"
                                                                                                              },
                                                                                                              "region_exposure": {
                                                                                                                "value": "South America"
                                                                                                              },
                                                                                                              "subclade_membership": {
                                                                                                                "value": "20A"
                                                                                                              },
                                                                                                              "submitting_lab": {
                                                                                                                "value": "Instituto de Medicina Tropical de Sao Paulo"
                                                                                                              },
                                                                                                              "url": "https://www.gisaid.org"
                                                                                                            }
                                                                                                          },
                                                                                                          {
                                                                                                            "branch_attrs": {
                                                                                                              "mutations": {}
                                                                                                            },
                                                                                                            "name": "Brazil/AM-20140047PR/2020",
                                                                                                            "node_attrs": {

                                                                                                              "author": {
                                                                                                                "author": "Valdinete Nascimento et al",
                                                                                                                "value": "Valdinete Nascimento et al B"
                                                                                                              },
                                                                                                              "clade_membership": {
                                                                                                                "value": "20A"
                                                                                                              },
                                                                                                              "country": {
                                                                                                                "value": "Brazil"
                                                                                                              },
                                                                                                              "div": 6,
                                                                                                              "division": {
                                                                                                                "value": "Amazonas BR"
                                                                                                              },
                                                                                                              "division_exposure": {
                                                                                                                "value": "Amazonas BR"
                                                                                                              },
                                                                                                              "gisaid_epi_isl": {
                                                                                                                "value": "EPI_ISL_1068078"
                                                                                                              },
                                                                                                              "host": {
                                                                                                                "value": "Human"
                                                                                                              },
                                                                                                              "custom_location": {
                                                                                                                "confidence": {
                                                                                                                  "Brazil": 0.9999999999999999
                                                                                                                },
                                                                                                                "entropy": -9.99866855976916e-13,
                                                                                                                "value": "Brazil"
                                                                                                              },
                                                                                                              "location": {
                                                                                                                "value": "Manaus"
                                                                                                              },
                                                                                                              "num_date": {
                                                                                                                "confidence": [
                                                                                                                  2020.2254098360656,
                                                                                                                  2020.2254098360656
                                                                                                                ],
                                                                                                                "value": 2020.2254098360656
                                                                                                              },
                                                                                                              "originating_lab": {
                                                                                                                "value": "Laboratorio de Ecologia de Doencas Transmissiveis na Amazonia, Instituto Leonidas e Maria Deane - Fiocruz Amazonia"
                                                                                                              },
                                                                                                              "pangolin_lineage": {
                                                                                                                "value": "B.1.195"
                                                                                                              },
                                                                                                              "recency": {
                                                                                                                "value": "One week ago"
                                                                                                              },
                                                                                                              "region": {
                                                                                                                "value": "South America"
                                                                                                              },
                                                                                                              "region_exposure": {
                                                                                                                "value": "South America"
                                                                                                              },

                                                                                                              "subclade_membership": {
                                                                                                                "value": "20A"
                                                                                                              },
                                                                                                              "submitting_lab": {
                                                                                                                "value": "Laboratorio de Ecologia de Doencas Transmissiveis na Amazonia, Instituto Leonidas e Maria Deane - Fiocruz Amazonia"
                                                                                                              },
                                                                                                              "url": "https://www.gisaid.org"
                                                                                                            }
                                                                                                          }
                                                                                                        ],
                                                                                                        "name": "NODE_0001019",
                                                                                                        "node_attrs": {
                                                                                                          "clade_membership": {
                                                                                                            "value": "20A"
                                                                                                          },
                                                                                                          "div": 6,
                                                                                                          "custom_location": {
                                                                                                            "confidence": {
                                                                                                              "Brazil": 0.9585398710491113,
                                                                                                              "Europe": 0.0010675312777465556,
                                                                                                              "Rio Grande do Sul": 0.0015377065031828717,
                                                                                                              "South America": 0.03865070741170806
                                                                                                            },
                                                                                                            "entropy": 0.18550311294293048,
                                                                                                            "value": "Brazil"
                                                                                                          },
                                                                                                          "num_date": {
                                                                                                            "confidence": [
                                                                                                              2020.209534659773,
                                                                                                              2020.2254098360656
                                                                                                            ],
                                                                                                            "value": 2020.2254098360656
                                                                                                          },
                                                                                                          "subclade_membership": {
                                                                                                            "value": "20A"
                                                                                                          }
                                                                                                        }
                                                                                                      },
                                                                                                      {
                                                                                                        "branch_attrs": {
                                                                                                          "labels": {
                                                                                                            "aa": "ORF1a: -141X, -142X"
                                                                                                          },
                                                                                                          "mutations": {
                                                                                                            "ORF1a": [
                                                                                                              "-141X",
                                                                                                              "-142X"
                                                                                                            ],
                                                                                                            "nuc": [
                                                                                                              "-688G",
                                                                                                              "-690C"
                                                                                                            ]
                                                                                                          }
                                                                                                        },
                                                                                                        "children": [
                                                                                                          {
                                                                                                            "branch_attrs": {
                                                                                                              "labels": {
                                                                                                                "aa": "ORF1a: X141K, X142S, -143F"
                                                                                                              },
                                                                                                              "mutations": {
                                                                                                                "ORF1a": [
                                                                                                                  "X141K",
                                                                                                                  "X142S",
                                                                                                                  "-143F"
                                                                                                                ],
                                                                                                                "nuc": [
                                                                                                                  "-686A",
                                                                                                                  "-687A",
                                                                                                                  "-689T",
                                                                                                                  "-691A",
                                                                                                                  "-692T",
                                                                                                                  "-693T",
                                                                                                                  "-694T"
                                                                                                                ]
                                                                                                              }
                                                                                                            },
                                                                                                            "name": "Oman/RESP-20-3343/2020",
                                                                                                            "node_attrs": {

                                                                                                              "author": {
                                                                                                                "author": "Samira Al-Maruqi et al",
                                                                                                                "value": "Samira Al-Maruqi et al"
                                                                                                              },
                                                                                                              "clade_membership": {
                                                                                                                "value": "20A"
                                                                                                              },
                                                                                                              "country": {
                                                                                                                "value": "Asia"
                                                                                                              },
                                                                                                              "div": 5,
                                                                                                              "division": {
                                                                                                                "value": "Asia"
                                                                                                              },
                                                                                                              "division_exposure": {
                                                                                                                "value": "Asia"
                                                                                                              },
                                                                                                              "gisaid_epi_isl": {
                                                                                                                "value": "EPI_ISL_457985"
                                                                                                              },
                                                                                                              "host": {
                                                                                                                "value": "Human"
                                                                                                              },
                                                                                                              "custom_location": {
                                                                                                                "confidence": {
                                                                                                                  "Asia": 1.0
                                                                                                                },
                                                                                                                "entropy": -1.000088900581841e-12,
                                                                                                                "value": "Asia"
                                                                                                              },
                                                                                                              "num_date": {
                                                                                                                "confidence": [
                                                                                                                  2020.2117486338798,
                                                                                                                  2020.2117486338798
                                                                                                                ],
                                                                                                                "value": 2020.2117486338798
                                                                                                              },
                                                                                                              "originating_lab": {
                                                                                                                "value": "Oman-NIC"
                                                                                                              },
                                                                                                              "pangolin_lineage": {
                                                                                                                "value": "B.1.195"
                                                                                                              },
                                                                                                              "recency": {
                                                                                                                "value": "Older"
                                                                                                              },
                                                                                                              "region": {
                                                                                                                "value": "Asia"
                                                                                                              },
                                                                                                              "region_exposure": {
                                                                                                                "value": "Asia"
                                                                                                              },

                                                                                                              "subclade_membership": {
                                                                                                                "value": "20A"
                                                                                                              },
                                                                                                              "submitting_lab": {
                                                                                                                "value": "Oman-NIC"
                                                                                                              },
                                                                                                              "url": "https://www.gisaid.org"
                                                                                                            }
                                                                                                          },
                                                                                                          {
                                                                                                            "branch_attrs": {
                                                                                                              "mutations": {}
                                                                                                            },
                                                                                                            "children": [
                                                                                                              {
                                                                                                                "branch_attrs": {
                                                                                                                  "labels": {
                                                                                                                    "aa": "ORF9b: G38D"
                                                                                                                  },
                                                                                                                  "mutations": {
                                                                                                                    "ORF9b": [
                                                                                                                      "G38D"
                                                                                                                    ],
                                                                                                                    "nuc": [
                                                                                                                      "G28396A"
                                                                                                                    ]
                                                                                                                  }
                                                                                                                },
                                                                                                                "children": [
                                                                                                                  {
                                                                                                                    "branch_attrs": {
                                                                                                                      "labels": {
                                                                                                                        "aa": "ORF1a: X141-, X142-"
                                                                                                                      },
                                                                                                                      "mutations": {
                                                                                                                        "ORF1a": [
                                                                                                                          "X141-",
                                                                                                                          "X142-"
                                                                                                                        ],
                                                                                                                        "nuc": [
                                                                                                                          "G688-",
                                                                                                                          "C690-"
                                                                                                                        ]
                                                                                                                      }
                                                                                                                    },
                                                                                                                    "name": "Brazil/RN-L19-CD401/2020",
                                                                                                                    "node_attrs": {
                                                                                                                      "author": {
                                                                                                                        "author": "Samples: Nelson Gaburo Jr et al",
                                                                                                                        "paper_url": "https://dx.doi.org/10.1126/science.abd2161",
                                                                                                                        "title": "Evolution and epidemic spread of SARS-CoV-2 in Brazil",
                                                                                                                        "value": "Samples: Nelson Gaburo Jr et al"
                                                                                                                      },
                                                                                                                      "clade_membership": {
                                                                                                                        "value": "20A"
                                                                                                                      },
                                                                                                                      "country": {
                                                                                                                        "value": "Brazil"
                                                                                                                      },
                                                                                                                      "div": 6,
                                                                                                                      "division": {
                                                                                                                        "value": "Rio Grande do Norte"
                                                                                                                      },
                                                                                                                      "division_exposure": {
                                                                                                                        "value": "Rio Grande do Norte"
                                                                                                                      },
                                                                                                                      "gisaid_epi_isl": {
                                                                                                                        "value": "EPI_ISL_476326"
                                                                                                                      },
                                                                                                                      "host": {
                                                                                                                        "value": "Human"
                                                                                                                      },
                                                                                                                      "custom_location": {
                                                                                                                        "confidence": {
                                                                                                                          "Brazil": 1.0
                                                                                                                        },
                                                                                                                        "entropy": -1.000088900581841e-12,
                                                                                                                        "value": "Brazil"
                                                                                                                      },
                                                                                                                      "num_date": {
                                                                                                                        "confidence": [
                                                                                                                          2020.25,
                                                                                                                          2020.25
                                                                                                                        ],
                                                                                                                        "value": 2020.25
                                                                                                                      },
                                                                                                                      "originating_lab": {
                                                                                                                        "value": "DB Diagn\u00f3sticos do Brasil"
                                                                                                                      },
                                                                                                                      "pangolin_lineage": {
                                                                                                                        "value": "B.1.195"
                                                                                                                      },
                                                                                                                      "recency": {
                                                                                                                        "value": "Older"
                                                                                                                      },
                                                                                                                      "region": {
                                                                                                                        "value": "South America"
                                                                                                                      },
                                                                                                                      "region_exposure": {
                                                                                                                        "value": "South America"
                                                                                                                      },
                                                                                                                      "subclade_membership": {
                                                                                                                        "value": "20A"
                                                                                                                      },
                                                                                                                      "submitting_lab": {
                                                                                                                        "value": "Instituto de Medicina Tropical da Univesidade de S\u00e3o Paulo"
                                                                                                                      },
                                                                                                                      "url": "https://www.gisaid.org"
                                                                                                                    }
                                                                                                                  },
                                                                                                                  {
                                                                                                                    "branch_attrs": {
                                                                                                                      "labels": {
                                                                                                                        "aa": "ORF1a: X141K, X142S, -143F"
                                                                                                                      },
                                                                                                                      "mutations": {
                                                                                                                        "ORF1a": [
                                                                                                                          "X141K",
                                                                                                                          "X142S",
                                                                                                                          "-143F"
                                                                                                                        ],
                                                                                                                        "nuc": [
                                                                                                                          "-686A",
                                                                                                                          "-687A",
                                                                                                                          "-689T",
                                                                                                                          "-691A",
                                                                                                                          "-692T",
                                                                                                                          "-693T",
                                                                                                                          "-694T"
                                                                                                                        ]
                                                                                                                      }
                                                                                                                    },
                                                                                                                    "name": "UnitedArabEmirates/0679/2020",
                                                                                                                    "node_attrs": {
                                                                                                                      "author": {
                                                                                                                        "author": "Rong Liu et al",
                                                                                                                        "value": "Rong Liu et al"
                                                                                                                      },
                                                                                                                      "clade_membership": {
                                                                                                                        "value": "20A"
                                                                                                                      },
                                                                                                                      "country": {
                                                                                                                        "value": "Asia"
                                                                                                                      },
                                                                                                                      "div": 6,
                                                                                                                      "division": {
                                                                                                                        "value": "Asia"
                                                                                                                      },
                                                                                                                      "division_exposure": {
                                                                                                                        "value": "Asia"
                                                                                                                      },
                                                                                                                      "gisaid_epi_isl": {
                                                                                                                        "value": "EPI_ISL_698832"
                                                                                                                      },
                                                                                                                      "host": {
                                                                                                                        "value": "Human"
                                                                                                                      },
                                                                                                                      "custom_location": {
                                                                                                                        "confidence": {
                                                                                                                          "Asia": 1.0
                                                                                                                        },
                                                                                                                        "entropy": -1.000088900581841e-12,
                                                                                                                        "value": "Asia"
                                                                                                                      },
                                                                                                                      "num_date": {
                                                                                                                        "confidence": [
                                                                                                                          2020.370218579235,
                                                                                                                          2020.370218579235
                                                                                                                        ],
                                                                                                                        "value": 2020.370218579235
                                                                                                                      },
                                                                                                                      "originating_lab": {
                                                                                                                        "value": "Group 42 (G42) Healthcare, Abu Dhabi, United Arab Emirates; Department of Health, The United Arab Emirates"
                                                                                                                      },
                                                                                                                      "pangolin_lineage": {
                                                                                                                        "value": "B.1.195"
                                                                                                                      },
                                                                                                                      "recency": {
                                                                                                                        "value": "Older"
                                                                                                                      },
                                                                                                                      "region": {
                                                                                                                        "value": "Asia"
                                                                                                                      },
                                                                                                                      "region_exposure": {
                                                                                                                        "value": "Asia"
                                                                                                                      },
                                                                                                                      "subclade_membership": {
                                                                                                                        "value": "20A"
                                                                                                                      },
                                                                                                                      "submitting_lab": {
                                                                                                                        "value": "G42 Healthcare"
                                                                                                                      },
                                                                                                                      "url": "https://www.gisaid.org"
                                                                                                                    }
                                                                                                                  }
                                                                                                                ],
                                                                                                                "name": "NODE_0001007",
                                                                                                                "node_attrs": {
                                                                                                                  "clade_membership": {
                                                                                                                    "value": "20A"
                                                                                                                  },
                                                                                                                  "div": 6,
                                                                                                                  "custom_location": {
                                                                                                                    "confidence": {
                                                                                                                      "Asia": 0.27880415445263423,
                                                                                                                      "Brazil": 0.13686618700331446,
                                                                                                                      "Europe": 0.07221847979365262,
                                                                                                                      "South America": 0.5075738934238744
                                                                                                                    },
                                                                                                                    "entropy": 1.1911251271935852,
                                                                                                                    "value": "South America"
                                                                                                                  },
                                                                                                                  "num_date": {
                                                                                                                    "confidence": [
                                                                                                                      2020.228152016036,
                                                                                                                      2020.25
                                                                                                                    ],
                                                                                                                    "value": 2020.25
                                                                                                                  },
                                                                                                                  "subclade_membership": {
                                                                                                                    "value": "20A"
                                                                                                                  }
                                                                                                                }
                                                                                                              },
                                                                                                              {
                                                                                                                "branch_attrs": {
                                                                                                                  "mutations": {}
                                                                                                                },
                                                                                                                "children": [
                                                                                                                  {
                                                                                                                    "branch_attrs": {
                                                                                                                      "labels": {
                                                                                                                        "aa": "ORF1a: X141K, X142S, -143F"
                                                                                                                      },
                                                                                                                      "mutations": {
                                                                                                                        "ORF1a": [
                                                                                                                          "X141K",
                                                                                                                          "X142S",
                                                                                                                          "-143F"
                                                                                                                        ],
                                                                                                                        "nuc": [
                                                                                                                          "-686A",
                                                                                                                          "-687A",
                                                                                                                          "-689T",
                                                                                                                          "-691A",
                                                                                                                          "-692T",
                                                                                                                          "-693T",
                                                                                                                          "-694T",
                                                                                                                          "C13665T"
                                                                                                                        ]
                                                                                                                      }
                                                                                                                    },
                                                                                                                    "children": [
                                                                                                                      {
                                                                                                                        "branch_attrs": {
                                                                                                                          "mutations": {}
                                                                                                                        },
                                                                                                                        "name": "Uruguay/UY-242/2020",
                                                                                                                        "node_attrs": {
                                                                                                                          "author": {
                                                                                                                            "author": "Cecilia Salazar et al",
                                                                                                                            "value": "Cecilia Salazar et al"
                                                                                                                          },
                                                                                                                          "clade_membership": {
                                                                                                                            "value": "20A"
                                                                                                                          },
                                                                                                                          "country": {
                                                                                                                            "value": "Uruguay"
                                                                                                                          },
                                                                                                                          "div": 6,
                                                                                                                          "division": {
                                                                                                                            "value": "Montevideo"
                                                                                                                          },
                                                                                                                          "division_exposure": {
                                                                                                                            "value": "Montevideo"
                                                                                                                          },
                                                                                                                          "gisaid_epi_isl": {
                                                                                                                            "value": "EPI_ISL_480334"
                                                                                                                          },
                                                                                                                          "host": {
                                                                                                                            "value": "Human"
                                                                                                                          },
                                                                                                                          "custom_location": {
                                                                                                                            "confidence": {
                                                                                                                              "South America": 1.0
                                                                                                                            },
                                                                                                                            "entropy": -1.000088900581841e-12,
                                                                                                                            "value": "South America"
                                                                                                                          },
                                                                                                                          "num_date": {
                                                                                                                            "confidence": [
                                                                                                                              2020.266393442623,
                                                                                                                              2020.266393442623
                                                                                                                            ],
                                                                                                                            "value": 2020.266393442623
                                                                                                                          },
                                                                                                                          "originating_lab": {
                                                                                                                            "value": "Microbial Genomics Laboratory, Institut Pasteur de Montevideo"
                                                                                                                          },
                                                                                                                          "pangolin_lineage": {
                                                                                                                            "value": "B.1.195"
                                                                                                                          },
                                                                                                                          "recency": {
                                                                                                                            "value": "Older"
                                                                                                                          },
                                                                                                                          "region": {
                                                                                                                            "value": "South America"
                                                                                                                          },
                                                                                                                          "region_exposure": {
                                                                                                                            "value": "South America"
                                                                                                                          },
                                                                                                                          "subclade_membership": {
                                                                                                                            "value": "20A"
                                                                                                                          },
                                                                                                                          "submitting_lab": {
                                                                                                                            "value": "Microbial Genomics Laboratory, Institut Pasteur de Montevideo"
                                                                                                                          },
                                                                                                                          "url": "https://www.gisaid.org"
                                                                                                                        }
                                                                                                                      },
                                                                                                                      {
                                                                                                                        "branch_attrs": {
                                                                                                                          "labels": {
                                                                                                                            "aa": "ORF1a: S2193F"
                                                                                                                          },
                                                                                                                          "mutations": {
                                                                                                                            "ORF1a": [
                                                                                                                              "S2193F"
                                                                                                                            ],
                                                                                                                            "nuc": [
                                                                                                                              "C6843T",
                                                                                                                              "A11338G"
                                                                                                                            ]
                                                                                                                          }
                                                                                                                        },
                                                                                                                        "name": "Uruguay/UY-NYUMC934/2020",
                                                                                                                        "node_attrs": {

                                                                                                                          "author": {
                                                                                                                            "author": "Maria Victoria Elizondo et al",
                                                                                                                            "value": "Maria Victoria Elizondo et al"
                                                                                                                          },
                                                                                                                          "clade_membership": {
                                                                                                                            "value": "20A"
                                                                                                                          },
                                                                                                                          "country": {
                                                                                                                            "value": "Uruguay"
                                                                                                                          },
                                                                                                                          "div": 8,
                                                                                                                          "division": {
                                                                                                                            "value": "Montevideo"
                                                                                                                          },
                                                                                                                          "division_exposure": {
                                                                                                                            "value": "Montevideo"
                                                                                                                          },
                                                                                                                          "gisaid_epi_isl": {
                                                                                                                            "value": "EPI_ISL_480432"
                                                                                                                          },
                                                                                                                          "host": {
                                                                                                                            "value": "Human"
                                                                                                                          },
                                                                                                                          "custom_location": {
                                                                                                                            "confidence": {
                                                                                                                              "South America": 1.0
                                                                                                                            },
                                                                                                                            "entropy": -1.000088900581841e-12,
                                                                                                                            "value": "South America"
                                                                                                                          },
                                                                                                                          "num_date": {
                                                                                                                            "confidence": [
                                                                                                                              2020.3483606557377,
                                                                                                                              2020.3483606557377
                                                                                                                            ],
                                                                                                                            "value": 2020.3483606557377
                                                                                                                          },
                                                                                                                          "originating_lab": {
                                                                                                                            "value": "Laboratorio de Biolog\u00eda Molecular Asociaci\u00f3n Espa\u00f1ola Primera en Salud"
                                                                                                                          },
                                                                                                                          "pangolin_lineage": {
                                                                                                                            "value": "B.1.195"
                                                                                                                          },
                                                                                                                          "recency": {
                                                                                                                            "value": "Older"
                                                                                                                          },
                                                                                                                          "region": {
                                                                                                                            "value": "South America"
                                                                                                                          },
                                                                                                                          "region_exposure": {
                                                                                                                            "value": "South America"
                                                                                                                          },

                                                                                                                          "subclade_membership": {
                                                                                                                            "value": "20A"
                                                                                                                          },
                                                                                                                          "submitting_lab": {
                                                                                                                            "value": "Departments of Pathology and Medicine, New York University School of Medicine"
                                                                                                                          },
                                                                                                                          "url": "https://www.gisaid.org"
                                                                                                                        }
                                                                                                                      }
                                                                                                                    ],
                                                                                                                    "name": "NODE_0001012",
                                                                                                                    "node_attrs": {
                                                                                                                      "clade_membership": {
                                                                                                                        "value": "20A"
                                                                                                                      },
                                                                                                                      "div": 6,
                                                                                                                      "custom_location": {
                                                                                                                        "confidence": {
                                                                                                                          "Europe": 0.002094232540171916,
                                                                                                                          "South America": 0.9963677737408793
                                                                                                                        },
                                                                                                                        "entropy": 0.02815946093250616,
                                                                                                                        "value": "South America"
                                                                                                                      },
                                                                                                                      "num_date": {
                                                                                                                        "confidence": [
                                                                                                                          2020.2372683741455,
                                                                                                                          2020.266393442623
                                                                                                                        ],
                                                                                                                        "value": 2020.2663682145253
                                                                                                                      },
                                                                                                                      "subclade_membership": {
                                                                                                                        "value": "20A"
                                                                                                                      }
                                                                                                                    }
                                                                                                                  },
                                                                                                                  {
                                                                                                                    "branch_attrs": {
                                                                                                                      "mutations": {}
                                                                                                                    },
                                                                                                                    "children": [
                                                                                                                      {
                                                                                                                        "branch_attrs": {
                                                                                                                          "labels": {
                                                                                                                            "aa": "N: A152S; ORF1a: X141K, X142S, -143F"
                                                                                                                          },
                                                                                                                          "mutations": {
                                                                                                                            "N": [
                                                                                                                              "A152S"
                                                                                                                            ],
                                                                                                                            "ORF1a": [
                                                                                                                              "X141K",
                                                                                                                              "X142S",
                                                                                                                              "-143F"
                                                                                                                            ],
                                                                                                                            "nuc": [
                                                                                                                              "-686A",
                                                                                                                              "-687A",
                                                                                                                              "-689T",
                                                                                                                              "-691A",
                                                                                                                              "-692T",
                                                                                                                              "-693T",
                                                                                                                              "-694T",
                                                                                                                              "G4720T",
                                                                                                                              "C21513T",
                                                                                                                              "G28727T"
                                                                                                                            ]
                                                                                                                          }
                                                                                                                        },
                                                                                                                        "name": "Uruguay/UY-NYUMC937/2020",
                                                                                                                        "node_attrs": {

                                                                                                                          "author": {
                                                                                                                            "author": "Maria Victoria Elizondo et al",
                                                                                                                            "value": "Maria Victoria Elizondo et al"
                                                                                                                          },
                                                                                                                          "clade_membership": {
                                                                                                                            "value": "20A"
                                                                                                                          },
                                                                                                                          "country": {
                                                                                                                            "value": "Uruguay"
                                                                                                                          },
                                                                                                                          "div": 8,
                                                                                                                          "division": {
                                                                                                                            "value": "Montevideo"
                                                                                                                          },
                                                                                                                          "division_exposure": {
                                                                                                                            "value": "Montevideo"
                                                                                                                          },
                                                                                                                          "gisaid_epi_isl": {
                                                                                                                            "value": "EPI_ISL_480435"
                                                                                                                          },
                                                                                                                          "host": {
                                                                                                                            "value": "Human"
                                                                                                                          },
                                                                                                                          "custom_location": {
                                                                                                                            "confidence": {
                                                                                                                              "South America": 1.0
                                                                                                                            },
                                                                                                                            "entropy": -1.000088900581841e-12,
                                                                                                                            "value": "South America"
                                                                                                                          },
                                                                                                                          "num_date": {
                                                                                                                            "confidence": [
                                                                                                                              2020.3811475409836,
                                                                                                                              2020.3811475409836
                                                                                                                            ],
                                                                                                                            "value": 2020.3811475409836
                                                                                                                          },
                                                                                                                          "originating_lab": {
                                                                                                                            "value": "Laboratorio de Biolog\u00eda Molecular Asociaci\u00f3n Espa\u00f1ola Primera en Salud"
                                                                                                                          },
                                                                                                                          "pangolin_lineage": {
                                                                                                                            "value": "B.1.195"
                                                                                                                          },
                                                                                                                          "recency": {
                                                                                                                            "value": "Older"
                                                                                                                          },
                                                                                                                          "region": {
                                                                                                                            "value": "South America"
                                                                                                                          },
                                                                                                                          "region_exposure": {
                                                                                                                            "value": "South America"
                                                                                                                          },

                                                                                                                          "subclade_membership": {
                                                                                                                            "value": "20A"
                                                                                                                          },
                                                                                                                          "submitting_lab": {
                                                                                                                            "value": "Departments of Pathology and Medicine, New York University School of Medicine"
                                                                                                                          },
                                                                                                                          "url": "https://www.gisaid.org"
                                                                                                                        }
                                                                                                                      },
                                                                                                                      {
                                                                                                                        "branch_attrs": {
                                                                                                                          "mutations": {}
                                                                                                                        },
                                                                                                                        "children": [
                                                                                                                          {
                                                                                                                            "branch_attrs": {
                                                                                                                              "labels": {
                                                                                                                                "aa": "ORF1a: X141-, X142-, L3201I; ORF3a: I167V; S: L1063F"
                                                                                                                              },
                                                                                                                              "mutations": {
                                                                                                                                "ORF1a": [
                                                                                                                                  "X141-",
                                                                                                                                  "X142-",
                                                                                                                                  "L3201I"
                                                                                                                                ],
                                                                                                                                "ORF3a": [
                                                                                                                                  "I167V"
                                                                                                                                ],
                                                                                                                                "S": [
                                                                                                                                  "L1063F"
                                                                                                                                ],
                                                                                                                                "nuc": [
                                                                                                                                  "G688-",
                                                                                                                                  "C690-",
                                                                                                                                  "C9866A",
                                                                                                                                  "C14178T",
                                                                                                                                  "A17292G",
                                                                                                                                  "C18129T",
                                                                                                                                  "G24751T",
                                                                                                                                  "A25891G"
                                                                                                                                ]
                                                                                                                              }
                                                                                                                            },
                                                                                                                            "name": "Brazil/AM-20141466MD/2020",
                                                                                                                            "node_attrs": {

                                                                                                                              "author": {
                                                                                                                                "author": "Valdinete Nascimento et al",
                                                                                                                                "value": "Valdinete Nascimento et al B"
                                                                                                                              },
                                                                                                                              "clade_membership": {
                                                                                                                                "value": "20A"
                                                                                                                              },
                                                                                                                              "country": {
                                                                                                                                "value": "Brazil"
                                                                                                                              },
                                                                                                                              "div": 11,
                                                                                                                              "division": {
                                                                                                                                "value": "Amazonas BR"
                                                                                                                              },
                                                                                                                              "division_exposure": {
                                                                                                                                "value": "Amazonas BR"
                                                                                                                              },
                                                                                                                              "gisaid_epi_isl": {
                                                                                                                                "value": "EPI_ISL_1068091"
                                                                                                                              },
                                                                                                                              "host": {
                                                                                                                                "value": "Human"
                                                                                                                              },
                                                                                                                              "custom_location": {
                                                                                                                                "confidence": {
                                                                                                                                  "Brazil": 0.9999999999999999
                                                                                                                                },
                                                                                                                                "entropy": -9.99866855976916e-13,
                                                                                                                                "value": "Brazil"
                                                                                                                              },
                                                                                                                              "location": {
                                                                                                                                "value": "Labrea"
                                                                                                                              },
                                                                                                                              "num_date": {
                                                                                                                                "confidence": [
                                                                                                                                  2020.5969945355191,
                                                                                                                                  2020.5969945355191
                                                                                                                                ],
                                                                                                                                "value": 2020.5969945355191
                                                                                                                              },
                                                                                                                              "originating_lab": {
                                                                                                                                "value": "Laboratorio de Ecologia de Doencas Transmissiveis na Amazonia, Instituto Leonidas e Maria Deane - Fiocruz Amazonia"
```
