## Supplementary Data 2 for "Emergence of the novel SARS-CoV-2 lineage P.4.1 and massive spread of P.2 in South Brazil": ncov_CVL_RS_South_America_14Abr2021.json (part 14 of 64)

```
                                                                                                                              },
                                                                                                                              "pangolin_lineage": {
                                                                                                                                "value": "B.1.195"
                                                                                                                              },
                                                                                                                              "recency": {
                                                                                                                                "value": "One week ago"
                                                                                                                              },
                                                                                                                              "region": {
                                                                                                                                "value": "South America"
                                                                                                                              },
                                                                                                                              "region_exposure": {
                                                                                                                                "value": "South America"
                                                                                                                              },

                                                                                                                              "subclade_membership": {
                                                                                                                                "value": "20A"
                                                                                                                              },
                                                                                                                              "submitting_lab": {
                                                                                                                                "value": "Laboratorio de Ecologia de Doencas Transmissiveis na Amazonia, Instituto Leonidas e Maria Deane - Fiocruz Amazonia"
                                                                                                                              },
                                                                                                                              "url": "https://www.gisaid.org"
                                                                                                                            }
                                                                                                                          },
                                                                                                                          {
                                                                                                                            "branch_attrs": {
                                                                                                                              "mutations": {}
                                                                                                                            },
                                                                                                                            "children": [
                                                                                                                              {
                                                                                                                                "branch_attrs": {
                                                                                                                                  "labels": {
                                                                                                                                    "aa": "ORF1a: X141K, X142S, -143F"
                                                                                                                                  },
                                                                                                                                  "mutations": {
                                                                                                                                    "ORF1a": [
                                                                                                                                      "X141K",
                                                                                                                                      "X142S",
                                                                                                                                      "-143F"
                                                                                                                                    ],
                                                                                                                                    "nuc": [
                                                                                                                                      "-686A",
                                                                                                                                      "-687A",
                                                                                                                                      "-689T",
                                                                                                                                      "-691A",
                                                                                                                                      "-692T",
                                                                                                                                      "-693T",
                                                                                                                                      "-694T",
                                                                                                                                      "A26328C"
                                                                                                                                    ]
                                                                                                                                  }
                                                                                                                                },
                                                                                                                                "name": "Egypt/MASRI-008/2020",
                                                                                                                                "node_attrs": {

                                                                                                                                  "author": {
                                                                                                                                    "author": "Hesham Elghazaly et al",
                                                                                                                                    "value": "Hesham Elghazaly et al"
                                                                                                                                  },
                                                                                                                                  "clade_membership": {
                                                                                                                                    "value": "20A"
                                                                                                                                  },
                                                                                                                                  "country": {
                                                                                                                                    "value": "Africa"
                                                                                                                                  },
                                                                                                                                  "div": 6,
                                                                                                                                  "division": {
                                                                                                                                    "value": "Africa"
                                                                                                                                  },
                                                                                                                                  "division_exposure": {
                                                                                                                                    "value": "Africa"
                                                                                                                                  },
                                                                                                                                  "gisaid_epi_isl": {
                                                                                                                                    "value": "EPI_ISL_482761"
                                                                                                                                  },
                                                                                                                                  "host": {
                                                                                                                                    "value": "Human"
                                                                                                                                  },
                                                                                                                                  "custom_location": {
                                                                                                                                    "confidence": {
                                                                                                                                      "Africa": 1.0
                                                                                                                                    },
                                                                                                                                    "entropy": -1.000088900581841e-12,
                                                                                                                                    "value": "Africa"
                                                                                                                                  },
                                                                                                                                  "num_date": {
                                                                                                                                    "confidence": [
                                                                                                                                      2020.3292349726776,
                                                                                                                                      2020.3292349726776
                                                                                                                                    ],
                                                                                                                                    "value": 2020.3292349726776
                                                                                                                                  },
                                                                                                                                  "originating_lab": {
                                                                                                                                    "value": "Medical Ain Shams Research Institute (MASRI), Ain Shams University"
                                                                                                                                  },
                                                                                                                                  "pangolin_lineage": {
                                                                                                                                    "value": "B.1.195"
                                                                                                                                  },
                                                                                                                                  "recency": {
                                                                                                                                    "value": "Older"
                                                                                                                                  },
                                                                                                                                  "region": {
                                                                                                                                    "value": "Africa"
                                                                                                                                  },
                                                                                                                                  "region_exposure": {
                                                                                                                                    "value": "Africa"
                                                                                                                                  },

                                                                                                                                  "subclade_membership": {
                                                                                                                                    "value": "20A"
                                                                                                                                  },
                                                                                                                                  "submitting_lab": {
                                                                                                                                    "value": "Medical Ain Shams Research Institute (MASRI), Ain Shams University"
                                                                                                                                  },
                                                                                                                                  "url": "https://www.gisaid.org"
                                                                                                                                }
                                                                                                                              },
                                                                                                                              {
                                                                                                                                "branch_attrs": {
                                                                                                                                  "mutations": {}
                                                                                                                                },
                                                                                                                                "children": [
                                                                                                                                  {
                                                                                                                                    "branch_attrs": {
                                                                                                                                      "labels": {
                                                                                                                                        "aa": "ORF1a: X141-, X142-"
                                                                                                                                      },
                                                                                                                                      "mutations": {
                                                                                                                                        "ORF1a": [
                                                                                                                                          "X141-",
                                                                                                                                          "X142-"
                                                                                                                                        ],
                                                                                                                                        "nuc": [
                                                                                                                                          "G688-",
                                                                                                                                          "C690-",
                                                                                                                                          "A1588G"
                                                                                                                                        ]
                                                                                                                                      }
                                                                                                                                    },
                                                                                                                                    "name": "Colombia/AMA-GUR-06729/2020",
                                                                                                                                    "node_attrs": {

                                                                                                                                      "author": {
                                                                                                                                        "author": "Nathalia Ballesteros et al",
                                                                                                                                        "value": "Nathalia Ballesteros et al"
                                                                                                                                      },
                                                                                                                                      "clade_membership": {
                                                                                                                                        "value": "20A"
                                                                                                                                      },
                                                                                                                                      "country": {
                                                                                                                                        "value": "Colombia"
                                                                                                                                      },
                                                                                                                                      "div": 6,
                                                                                                                                      "division": {
                                                                                                                                        "value": "Departamento de Amazonas"
                                                                                                                                      },
                                                                                                                                      "division_exposure": {
                                                                                                                                        "value": "Departamento de Amazonas"
                                                                                                                                      },
                                                                                                                                      "gisaid_epi_isl": {
                                                                                                                                        "value": "EPI_ISL_941109"
                                                                                                                                      },
                                                                                                                                      "host": {
                                                                                                                                        "value": "Human"
                                                                                                                                      },
                                                                                                                                      "custom_location": {
                                                                                                                                        "confidence": {
                                                                                                                                          "South America": 1.0
                                                                                                                                        },
                                                                                                                                        "entropy": -1.000088900581841e-12,
                                                                                                                                        "value": "South America"
                                                                                                                                      },
                                                                                                                                      "location": {
                                                                                                                                        "value": "Leticia"
                                                                                                                                      },
                                                                                                                                      "num_date": {
                                                                                                                                        "confidence": [
                                                                                                                                          2020.3374316939892,
                                                                                                                                          2020.3374316939892
                                                                                                                                        ],
                                                                                                                                        "value": 2020.3374316939892
                                                                                                                                      },
                                                                                                                                      "originating_lab": {
                                                                                                                                        "value": "Centro de Investigaciones en Microbiolog\u00eda y Biotecnolog\u00eda-UR (CIMBIUR), Facultad de Ciencias Naturales, Universidad del Rosario, Bogot\u00e1, Colombia"
                                                                                                                                      },
                                                                                                                                      "pangolin_lineage": {
                                                                                                                                        "value": "B.1.195"
                                                                                                                                      },
                                                                                                                                      "recency": {
                                                                                                                                        "value": "One month ago"
                                                                                                                                      },
                                                                                                                                      "region": {
                                                                                                                                        "value": "South America"
                                                                                                                                      },
                                                                                                                                      "region_exposure": {
                                                                                                                                        "value": "South America"
                                                                                                                                      },

                                                                                                                                      "subclade_membership": {
                                                                                                                                        "value": "20A"
                                                                                                                                      },
                                                                                                                                      "submitting_lab": {
                                                                                                                                        "value": "Centro de Investigaciones en Microbiolog\u00eda y Biotecnolog\u00eda-UR (CIMBIUR), Facultad de Ciencias Naturales, Universidad del Rosario, Bogot\u00e1, Colombia Icahn School of Medicine at Mount Sinai, New York, USA"
                                                                                                                                      },
                                                                                                                                      "url": "https://www.gisaid.org"
                                                                                                                                    }
                                                                                                                                  },
                                                                                                                                  {
                                                                                                                                    "branch_attrs": {
                                                                                                                                      "mutations": {}
                                                                                                                                    },
                                                                                                                                    "children": [
                                                                                                                                      {
                                                                                                                                        "branch_attrs": {
                                                                                                                                          "labels": {
                                                                                                                                            "aa": "ORF1a: X141K, X142S, -143F"
                                                                                                                                          },
                                                                                                                                          "mutations": {
                                                                                                                                            "ORF1a": [
                                                                                                                                              "X141K",
                                                                                                                                              "X142S",
                                                                                                                                              "-143F"
                                                                                                                                            ],
                                                                                                                                            "nuc": [
                                                                                                                                              "-686A",
                                                                                                                                              "-687A",
                                                                                                                                              "-689T",
                                                                                                                                              "-691A",
                                                                                                                                              "-692T",
                                                                                                                                              "-693T",
                                                                                                                                              "-694T"
                                                                                                                                            ]
                                                                                                                                          }
                                                                                                                                        },
                                                                                                                                        "name": "Uruguay/UY-NYUMC931/2020",
                                                                                                                                        "node_attrs": {

                                                                                                                                          "author": {
                                                                                                                                            "author": "Maria Victoria Elizondo et al",
                                                                                                                                            "value": "Maria Victoria Elizondo et al"
                                                                                                                                          },
                                                                                                                                          "clade_membership": {
                                                                                                                                            "value": "20A"
                                                                                                                                          },
                                                                                                                                          "country": {
                                                                                                                                            "value": "Uruguay"
                                                                                                                                          },
                                                                                                                                          "div": 5,
                                                                                                                                          "division": {
                                                                                                                                            "value": "Montevideo"
                                                                                                                                          },
                                                                                                                                          "division_exposure": {
                                                                                                                                            "value": "Montevideo"
                                                                                                                                          },
                                                                                                                                          "gisaid_epi_isl": {
                                                                                                                                            "value": "EPI_ISL_480429"
                                                                                                                                          },
                                                                                                                                          "host": {
                                                                                                                                            "value": "Human"
                                                                                                                                          },
                                                                                                                                          "custom_location": {
                                                                                                                                            "confidence": {
                                                                                                                                              "South America": 1.0
                                                                                                                                            },
                                                                                                                                            "entropy": -1.000088900581841e-12,
                                                                                                                                            "value": "South America"
                                                                                                                                          },
                                                                                                                                          "num_date": {
                                                                                                                                            "confidence": [
                                                                                                                                              2020.2745901639344,
                                                                                                                                              2020.2745901639344
                                                                                                                                            ],
                                                                                                                                            "value": 2020.2745901639344
                                                                                                                                          },
                                                                                                                                          "originating_lab": {
                                                                                                                                            "value": "Laboratorio de Biolog\u00eda Molecular Asociaci\u00f3n Espa\u00f1ola Primera en Salud"
                                                                                                                                          },
                                                                                                                                          "pangolin_lineage": {
                                                                                                                                            "value": "B.1.195"
                                                                                                                                          },
                                                                                                                                          "recency": {
                                                                                                                                            "value": "Older"
                                                                                                                                          },
                                                                                                                                          "region": {
                                                                                                                                            "value": "South America"
                                                                                                                                          },
                                                                                                                                          "region_exposure": {
                                                                                                                                            "value": "South America"
                                                                                                                                          },

                                                                                                                                          "subclade_membership": {
                                                                                                                                            "value": "20A"
                                                                                                                                          },
                                                                                                                                          "submitting_lab": {
                                                                                                                                            "value": "Departments of Pathology and Medicine, New York University School of Medicine"
                                                                                                                                          },
                                                                                                                                          "url": "https://www.gisaid.org"
                                                                                                                                        }
                                                                                                                                      },
                                                                                                                                      {
                                                                                                                                        "branch_attrs": {
                                                                                                                                          "labels": {
                                                                                                                                            "aa": "ORF1a: X141-, X142-"
                                                                                                                                          },
                                                                                                                                          "mutations": {
                                                                                                                                            "ORF1a": [
                                                                                                                                              "X141-",
                                                                                                                                              "X142-"
                                                                                                                                            ],
                                                                                                                                            "nuc": [
                                                                                                                                              "G688-",
                                                                                                                                              "C690-"
                                                                                                                                            ]
                                                                                                                                          }
                                                                                                                                        },
                                                                                                                                        "children": [
                                                                                                                                          {
                                                                                                                                            "branch_attrs": {
                                                                                                                                              "labels": {
                                                                                                                                                "aa": "ORF1a: P3359S"
                                                                                                                                              },
                                                                                                                                              "mutations": {
                                                                                                                                                "ORF1a": [
                                                                                                                                                  "P3359S"
                                                                                                                                                ],
                                                                                                                                                "nuc": [
                                                                                                                                                  "C10340T"
                                                                                                                                                ]
                                                                                                                                              }
                                                                                                                                            },
                                                                                                                                            "name": "Brazil/AM-20890079MS/2020",
                                                                                                                                            "node_attrs": {

                                                                                                                                              "author": {
                                                                                                                                                "author": "Valdinete Nascimento et al",
                                                                                                                                                "value": "Valdinete Nascimento et al B"
                                                                                                                                              },
                                                                                                                                              "clade_membership": {
                                                                                                                                                "value": "20A"
                                                                                                                                              },
                                                                                                                                              "country": {
                                                                                                                                                "value": "Brazil"
                                                                                                                                              },
                                                                                                                                              "div": 6,
                                                                                                                                              "division": {
                                                                                                                                                "value": "Amazonas BR"
                                                                                                                                              },
                                                                                                                                              "division_exposure": {
                                                                                                                                                "value": "Amazonas BR"
                                                                                                                                              },
                                                                                                                                              "gisaid_epi_isl": {
                                                                                                                                                "value": "EPI_ISL_1068171"
                                                                                                                                              },
                                                                                                                                              "host": {
                                                                                                                                                "value": "Human"
                                                                                                                                              },
                                                                                                                                              "custom_location": {
                                                                                                                                                "confidence": {
                                                                                                                                                  "Brazil": 1.0
                                                                                                                                                },
                                                                                                                                                "entropy": -1.000088900581841e-12,
                                                                                                                                                "value": "Brazil"
                                                                                                                                              },
                                                                                                                                              "location": {
                                                                                                                                                "value": "Manicor\u00e9"
                                                                                                                                              },
                                                                                                                                              "num_date": {
                                                                                                                                                "confidence": [
                                                                                                                                                  2020.4303278688524,
                                                                                                                                                  2020.4303278688524
                                                                                                                                                ],
                                                                                                                                                "value": 2020.4303278688524
                                                                                                                                              },
                                                                                                                                              "originating_lab": {
                                                                                                                                                "value": "Laboratorio de Ecologia de Doencas Transmissiveis na Amazonia, Instituto Leonidas e Maria Deane - Fiocruz Amazonia"
                                                                                                                                              },
                                                                                                                                              "pangolin_lineage": {
                                                                                                                                                "value": "B.1.195"
                                                                                                                                              },
                                                                                                                                              "recency": {
                                                                                                                                                "value": "One week ago"
                                                                                                                                              },
                                                                                                                                              "region": {
                                                                                                                                                "value": "South America"
                                                                                                                                              },
                                                                                                                                              "region_exposure": {
                                                                                                                                                "value": "South America"
                                                                                                                                              },

                                                                                                                                              "subclade_membership": {
                                                                                                                                                "value": "20A"
                                                                                                                                              },
                                                                                                                                              "submitting_lab": {
                                                                                                                                                "value": "Laboratorio de Ecologia de Doencas Transmissiveis na Amazonia, Instituto Leonidas e Maria Deane - Fiocruz Amazonia"
                                                                                                                                              },
                                                                                                                                              "url": "https://www.gisaid.org"
                                                                                                                                            }
                                                                                                                                          },
                                                                                                                                          {
                                                                                                                                            "branch_attrs": {
                                                                                                                                              "mutations": {
                                                                                                                                                "nuc": [
                                                                                                                                                  "T4885C",
                                                                                                                                                  "C9565T"
                                                                                                                                                ]
                                                                                                                                              }
                                                                                                                                            },
                                                                                                                                            "children": [
                                                                                                                                              {
                                                                                                                                                "branch_attrs": {
                                                                                                                                                  "mutations": {
                                                                                                                                                    "nuc": [
                                                                                                                                                      "G29613T"
                                                                                                                                                    ]
                                                                                                                                                  }
                                                                                                                                                },
                                                                                                                                                "name": "Brazil/3733CVL/2020",
                                                                                                                                                "node_attrs": {

                                                                                                                                                  "author": {
                                                                                                                                                    "author": "Sant'Anna et al.",
                                                                                                                                                    "value": "Sant'Anna et al."
                                                                                                                                                  },
                                                                                                                                                  "clade_membership": {
                                                                                                                                                    "value": "20A"
                                                                                                                                                  },
                                                                                                                                                  "country": {
                                                                                                                                                    "value": "Brazil"
                                                                                                                                                  },
                                                                                                                                                  "div": 8,
                                                                                                                                                  "division": {
                                                                                                                                                    "value": "Rio Grande do Sul"
                                                                                                                                                  },
                                                                                                                                                  "division_exposure": {
                                                                                                                                                    "value": "Rio Grande do Sul"
                                                                                                                                                  },
                                                                                                                                                  "host": {
                                                                                                                                                    "value": "human"
                                                                                                                                                  },
                                                                                                                                                  "custom_location": {
                                                                                                                                                    "confidence": {
                                                                                                                                                      "Rio Grande do Sul": 1.0
                                                                                                                                                    },
                                                                                                                                                    "entropy": -1.000088900581841e-12,
                                                                                                                                                    "value": "Rio Grande do Sul"
                                                                                                                                                  },
                                                                                                                                                  "location": {
                                                                                                                                                    "value": "Sapiranga"
                                                                                                                                                  },
                                                                                                                                                  "num_date": {
                                                                                                                                                    "confidence": [
                                                                                                                                                      2020.4822404371585,
                                                                                                                                                      2020.4822404371585
                                                                                                                                                    ],
                                                                                                                                                    "value": 2020.4822404371585
                                                                                                                                                  },
                                                                                                                                                  "originating_lab": {
                                                                                                                                                    "value": "Hospital Sapiranga"
                                                                                                                                                  },
                                                                                                                                                  "pangolin_lineage": {
                                                                                                                                                    "value": "B.1.195"
                                                                                                                                                  },
                                                                                                                                                  "recency": {
                                                                                                                                                    "value": "1-2 days ago"
                                                                                                                                                  },
                                                                                                                                                  "regiao": {
                                                                                                                                                    "value": "novo_hamburgo"
                                                                                                                                                  },
                                                                                                                                                  "region": {
                                                                                                                                                    "value": "South America"
                                                                                                                                                  },
                                                                                                                                                  "region_exposure": {
                                                                                                                                                    "value": "South America"
                                                                                                                                                  },

                                                                                                                                                  "subclade_membership": {
                                                                                                                                                    "value": "20A"
                                                                                                                                                  },
                                                                                                                                                  "submitting_lab": {
                                                                                                                                                    "value": "epiclin"
                                                                                                                                                  }
                                                                                                                                                }
                                                                                                                                              },
                                                                                                                                              {
                                                                                                                                                "branch_attrs": {
                                                                                                                                                  "labels": {
                                                                                                                                                    "aa": "ORF8: S67F"
                                                                                                                                                  },
                                                                                                                                                  "mutations": {
                                                                                                                                                    "ORF8": [
                                                                                                                                                      "S67F"
                                                                                                                                                    ],
                                                                                                                                                    "nuc": [
                                                                                                                                                      "C28093T"
                                                                                                                                                    ]
                                                                                                                                                  }
                                                                                                                                                },
                                                                                                                                                "name": "Brazil/5717CVL/2020",
                                                                                                                                                "node_attrs": {

                                                                                                                                                  "author": {
                                                                                                                                                    "author": "Sant'Anna et al.",
                                                                                                                                                    "value": "Sant'Anna et al."
                                                                                                                                                  },
                                                                                                                                                  "clade_membership": {
                                                                                                                                                    "value": "20A"
                                                                                                                                                  },
                                                                                                                                                  "country": {
                                                                                                                                                    "value": "Brazil"
                                                                                                                                                  },
                                                                                                                                                  "div": 8,
                                                                                                                                                  "division": {
                                                                                                                                                    "value": "Rio Grande do Sul"
                                                                                                                                                  },
                                                                                                                                                  "division_exposure": {
                                                                                                                                                    "value": "Rio Grande do Sul"
                                                                                                                                                  },
                                                                                                                                                  "host": {
                                                                                                                                                    "value": "human"
                                                                                                                                                  },
                                                                                                                                                  "custom_location": {
                                                                                                                                                    "confidence": {
                                                                                                                                                      "Rio Grande do Sul": 1.0
                                                                                                                                                    },
                                                                                                                                                    "entropy": -1.000088900581841e-12,
                                                                                                                                                    "value": "Rio Grande do Sul"
                                                                                                                                                  },
                                                                                                                                                  "location": {
                                                                                                                                                    "value": "Sapiranga"
                                                                                                                                                  },
                                                                                                                                                  "num_date": {
                                                                                                                                                    "confidence": [
                                                                                                                                                      2020.5150273224044,
                                                                                                                                                      2020.5150273224044
                                                                                                                                                    ],
                                                                                                                                                    "value": 2020.5150273224044
                                                                                                                                                  },
                                                                                                                                                  "originating_lab": {
                                                                                                                                                    "value": "Hospital Sapiranga"
                                                                                                                                                  },
                                                                                                                                                  "pangolin_lineage": {
                                                                                                                                                    "value": "B.1.195"
                                                                                                                                                  },
                                                                                                                                                  "recency": {
                                                                                                                                                    "value": "1-2 days ago"
                                                                                                                                                  },
                                                                                                                                                  "regiao": {
                                                                                                                                                    "value": "novo_hamburgo"
                                                                                                                                                  },
                                                                                                                                                  "region": {
                                                                                                                                                    "value": "South America"
                                                                                                                                                  },
                                                                                                                                                  "region_exposure": {
                                                                                                                                                    "value": "South America"
                                                                                                                                                  },

                                                                                                                                                  "subclade_membership": {
                                                                                                                                                    "value": "20A"
                                                                                                                                                  },
                                                                                                                                                  "submitting_lab": {
                                                                                                                                                    "value": "epiclin"
                                                                                                                                                  }
                                                                                                                                                }
                                                                                                                                              }
                                                                                                                                            ],
                                                                                                                                            "name": "NODE_0001021",
                                                                                                                                            "node_attrs": {
                                                                                                                                              "clade_membership": {
                                                                                                                                                "value": "20A"
                                                                                                                                              },
                                                                                                                                              "div": 7,
                                                                                                                                              "custom_location": {
                                                                                                                                                "confidence": {
                                                                                                                                                  "Brazil": 0.0658790699120512,
                                                                                                                                                  "Rio Grande do Sul": 0.9336157092980107
                                                                                                                                                },
                                                                                                                                                "entropy": 0.24731898401152963,
                                                                                                                                                "value": "Rio Grande do Sul"
                                                                                                                                              },
                                                                                                                                              "num_date": {
                                                                                                                                                "confidence": [
                                                                                                                                                  2020.3969545228078,
                                                                                                                                                  2020.4822404371585
                                                                                                                                                ],
                                                                                                                                                "value": 2020.4518894995813
                                                                                                                                              },
                                                                                                                                              "subclade_membership": {
                                                                                                                                                "value": "20A"
                                                                                                                                              }
                                                                                                                                            }
                                                                                                                                          }
                                                                                                                                        ],
                                                                                                                                        "name": "NODE_0001088",
                                                                                                                                        "node_attrs": {
                                                                                                                                          "clade_membership": {
                                                                                                                                            "value": "20A"
                                                                                                                                          },
                                                                                                                                          "div": 5,
                                                                                                                                          "custom_location": {
                                                                                                                                            "confidence": {
                                                                                                                                              "Brazil": 0.7952276268706023,
                                                                                                                                              "Europe": 0.0018350370312753875,
                                                                                                                                              "Rio Grande do Sul": 0.14121216352136448,
                                                                                                                                              "South America": 0.061158346292914834
                                                                                                                                            },
                                                                                                                                            "entropy": 0.6459385528910517,
                                                                                                                                            "value": "Brazil"
                                                                                                                                          },
                                                                                                                                          "num_date": {
                                                                                                                                            "confidence": [
                                                                                                                                              2020.2185300217845,
                                                                                                                                              2020.4303278688524
                                                                                                                                            ],
                                                                                                                                            "value": 2020.3286395188259
                                                                                                                                          },
                                                                                                                                          "subclade_membership": {
                                                                                                                                            "value": "20A"
                                                                                                                                          }
                                                                                                                                        }
                                                                                                                                      }
                                                                                                                                    ],
                                                                                                                                    "name": "NODE_0001081",
                                                                                                                                    "node_attrs": {
                                                                                                                                      "clade_membership": {
                                                                                                                                        "value": "20A"
                                                                                                                                      },
                                                                                                                                      "div": 5,
                                                                                                                                      "custom_location": {
                                                                                                                                        "confidence": {
                                                                                                                                          "Brazil": 0.06512280902678101,
                                                                                                                                          "Europe": 0.006563251041076343,
                                                                                                                                          "Rio Grande do Sul": 0.0021650934285706623,
                                                                                                                                          "South America": 0.9239030434719944
                                                                                                                                        },
                                                                                                                                        "entropy": 0.31322951330707405,
                                                                                                                                        "value": "South America"
                                                                                                                                      },
                                                                                                                                      "num_date": {
                                                                                                                                        "confidence": [
                                                                                                                                          2020.2584334788849,
                                                                                                                                          2020.2745901639344
                                                                                                                                        ],
                                                                                                                                        "value": 2020.2745901639344
                                                                                                                                      },
                                                                                                                                      "subclade_membership": {
                                                                                                                                        "value": "20A"
                                                                                                                                      }
                                                                                                                                    }
                                                                                                                                  }
                                                                                                                                ],
                                                                                                                                "name": "NODE_0001080",
                                                                                                                                "node_attrs": {
                                                                                                                                  "clade_membership": {
                                                                                                                                    "value": "20A"
                                                                                                                                  },
                                                                                                                                  "div": 5,
                                                                                                                                  "custom_location": {
                                                                                                                                    "confidence": {
                                                                                                                                      "Africa": 0.004182485025902506,
                                                                                                                                      "Brazil": 0.017465116017202704,
                                                                                                                                      "Europe": 0.007060692530917618,
                                                                                                                                      "South America": 0.9698786933897198
                                                                                                                                    },
                                                                                                                                    "entropy": 0.1685635393812227,
                                                                                                                                    "value": "South America"
                                                                                                                                  },
                                                                                                                                  "num_date": {
                                                                                                                                    "confidence": [
                                                                                                                                      2020.2314232395722,
                                                                                                                                      2020.2721903871602
                                                                                                                                    ],
                                                                                                                                    "value": 2020.2632575746873
                                                                                                                                  },
                                                                                                                                  "subclade_membership": {
                                                                                                                                    "value": "20A"
                                                                                                                                  }
                                                                                                                                }
                                                                                                                              }
                                                                                                                            ],
                                                                                                                            "name": "NODE_0001078",
                                                                                                                            "node_attrs": {
                                                                                                                              "clade_membership": {
                                                                                                                                "value": "20A"
                                                                                                                              },
                                                                                                                              "div": 5,
                                                                                                                              "custom_location": {
                                                                                                                                "confidence": {
                                                                                                                                  "Africa": 0.06597831827474629,
                                                                                                                                  "Brazil": 0.024825535335424417,
                                                                                                                                  "Europe": 0.030208386104904016,
                                                                                                                                  "South America": 0.873613297420266
                                                                                                                                },
                                                                                                                                "entropy": 0.5259036964545675,
                                                                                                                                "value": "South America"
                                                                                                                              },
                                                                                                                              "num_date": {
                                                                                                                                "confidence": [
                                                                                                                                  2020.2277167110728,
                                                                                                                                  2020.2666229237914
                                                                                                                                ],
                                                                                                                                "value": 2020.2520672176065
                                                                                                                              },
                                                                                                                              "subclade_membership": {
                                                                                                                                "value": "20A"
                                                                                                                              }
                                                                                                                            }
                                                                                                                          }
                                                                                                                        ],
                                                                                                                        "name": "NODE_0001077",
                                                                                                                        "node_attrs": {
                                                                                                                          "clade_membership": {
                                                                                                                            "value": "20A"
                                                                                                                          },
                                                                                                                          "div": 5,
                                                                                                                          "custom_location": {
                                                                                                                            "confidence": {
                                                                                                                              "Africa": 0.008221927684487033,
                                                                                                                              "Brazil": 0.09301228855966488,
                                                                                                                              "Europe": 0.017114516385809082,
                                                                                                                              "South America": 0.8783180477410027
                                                                                                                            },
                                                                                                                            "entropy": 0.46521253282698855,
                                                                                                                            "value": "South America"
                                                                                                                          },
                                                                                                                          "num_date": {
                                                                                                                            "confidence": [
                                                                                                                              2020.2089850951636,
                                                                                                                              2020.264665291463
                                                                                                                            ],
                                                                                                                            "value": 2020.2427060264865
                                                                                                                          },
                                                                                                                          "subclade_membership": {
                                                                                                                            "value": "20A"
                                                                                                                          }
                                                                                                                        }
                                                                                                                      }
                                                                                                                    ],
                                                                                                                    "name": "NODE_0001075",
                                                                                                                    "node_attrs": {
                                                                                                                      "clade_membership": {
                                                                                                                        "value": "20A"
                                                                                                                      },
                                                                                                                      "div": 5,
                                                                                                                      "custom_location": {
                                                                                                                        "confidence": {
                                                                                                                          "Asia": 0.001843437149942448,
                                                                                                                          "Brazil": 0.00792328820360798,
                                                                                                                          "Europe": 0.005129704305002858,
                                                                                                                          "South America": 0.984190902542858
                                                                                                                        },
                                                                                                                        "entropy": 0.09961350590766507,
                                                                                                                        "value": "South America"
                                                                                                                      },
                                                                                                                      "num_date": {
                                                                                                                        "confidence": [
                                                                                                                          2020.2091327735386,
                                                                                                                          2020.257974185329
                                                                                                                        ],
                                                                                                                        "value": 2020.2295541381372
                                                                                                                      },
                                                                                                                      "subclade_membership": {
                                                                                                                        "value": "20A"
                                                                                                                      }
                                                                                                                    }
                                                                                                                  }
                                                                                                                ],
                                                                                                                "name": "NODE_0001072",
                                                                                                                "node_attrs": {
                                                                                                                  "clade_membership": {
                                                                                                                    "value": "20A"
                                                                                                                  },
                                                                                                                  "div": 5,
                                                                                                                  "custom_location": {
                                                                                                                    "confidence": {
                                                                                                                      "Asia": 0.011767178861567558,
                                                                                                                      "Brazil": 0.0035916950379249117,
                                                                                                                      "Europe": 0.009467497353605915,
                                                                                                                      "South America": 0.9743757608644983
                                                                                                                    },
                                                                                                                    "entropy": 0.14817665006697517,
                                                                                                                    "value": "South America"
                                                                                                                  },
                                                                                                                  "num_date": {
                                                                                                                    "confidence": [
                                                                                                                      2020.2097154133667,
                                                                                                                      2020.2526480751897
                                                                                                                    ],
                                                                                                                    "value": 2020.2240099985881
                                                                                                                  },
                                                                                                                  "subclade_membership": {
                                                                                                                    "value": "20A"
                                                                                                                  }
                                                                                                                }
                                                                                                              }
                                                                                                            ],
                                                                                                            "name": "NODE_0000964",
                                                                                                            "node_attrs": {
                                                                                                              "clade_membership": {
                                                                                                                "value": "20A"
                                                                                                              },
                                                                                                              "div": 5,
                                                                                                              "custom_location": {
                                                                                                                "confidence": {
                                                                                                                  "Asia": 0.1568923792137345,
                                                                                                                  "Brazil": 0.017321954460807948,
                                                                                                                  "Europe": 0.0361916601369347,
                                                                                                                  "South America": 0.7877172633989036
                                                                                                                },
                                                                                                                "entropy": 0.682138105687712,
                                                                                                                "value": "South America"
                                                                                                              },
                                                                                                              "num_date": {
                                                                                                                "confidence": [
                                                                                                                  2020.1955895440822,
                                                                                                                  2020.2368294878795
                                                                                                                ],
                                                                                                                "value": 2020.2117486338798
                                                                                                              },
                                                                                                              "subclade_membership": {
                                                                                                                "value": "20A"
                                                                                                              }
                                                                                                            }
                                                                                                          }
                                                                                                        ],
                                                                                                        "name": "NODE_0000961",
                                                                                                        "node_attrs": {
                                                                                                          "clade_membership": {
                                                                                                            "value": "20A"
                                                                                                          },
                                                                                                          "div": 5,
                                                                                                          "custom_location": {
                                                                                                            "confidence": {
                                                                                                              "Asia": 0.2048532662783224,
                                                                                                              "Brazil": 0.008253444496988708,
                                                                                                              "Europe": 0.03999911981206295,
                                                                                                              "South America": 0.7444913055275351
                                                                                                            },
                                                                                                            "entropy": 0.728999322246007,
                                                                                                            "value": "South America"
                                                                                                          },
                                                                                                          "num_date": {
                                                                                                            "confidence": [
                                                                                                              2020.197740428164,
                                                                                                              2020.2117486338798
                                                                                                            ],
                                                                                                            "value": 2020.21136391289
                                                                                                          },
                                                                                                          "subclade_membership": {
                                                                                                            "value": "20A"
                                                                                                          }
                                                                                                        }
                                                                                                      }
                                                                                                    ],
                                                                                                    "name": "NODE_0001004",
                                                                                                    "node_attrs": {
                                                                                                      "clade_membership": {
                                                                                                        "value": "20A"
                                                                                                      },
                                                                                                      "div": 5,
                                                                                                      "custom_location": {
                                                                                                        "confidence": {
                                                                                                          "Brazil": 0.01693219806527111,
                                                                                                          "Europe": 0.013475125523793726,
                                                                                                          "South America": 0.9686057810957656
                                                                                                        },
                                                                                                        "entropy": 0.16502360130813357,
                                                                                                        "value": "South America"
                                                                                                      },
                                                                                                      "num_date": {
                                                                                                        "confidence": [
                                                                                                          2020.1867229742472,
                                                                                                          2020.2108972145652
                                                                                                        ],
                                                                                                        "value": 2020.2073852616638
                                                                                                      },
                                                                                                      "subclade_membership": {
                                                                                                        "value": "20A"
                                                                                                      }
                                                                                                    }
                                                                                                  }
                                                                                                ],
                                                                                                "name": "NODE_0001060",
                                                                                                "node_attrs": {
                                                                                                  "clade_membership": {
                                                                                                    "value": "20A"
                                                                                                  },
                                                                                                  "div": 4,
                                                                                                  "custom_location": {
                                                                                                    "confidence": {
                                                                                                      "Africa": 0.00404070470337574,
                                                                                                      "Asia": 0.014113188991650538,
                                                                                                      "Europe": 0.7987932107263239,
                                                                                                      "South America": 0.17996240126287974
                                                                                                    },
                                                                                                    "entropy": 0.5908247286968685,
                                                                                                    "value": "Europe"
                                                                                                  },
                                                                                                  "num_date": {
                                                                                                    "confidence": [
                                                                                                      2020.16230984738,
                                                                                                      2020.1946589917634
                                                                                                    ],
                                                                                                    "value": 2020.1738105529014
                                                                                                  },
                                                                                                  "subclade_membership": {
                                                                                                    "value": "20A"
                                                                                                  }
                                                                                                }
                                                                                              }
                                                                                            ],
                                                                                            "name": "NODE_0001053",
                                                                                            "node_attrs": {
                                                                                              "clade_membership": {
                                                                                                "value": "20A"
                                                                                              },
                                                                                              "div": 4,
                                                                                              "custom_location": {
                                                                                                "confidence": {
                                                                                                  "Africa": 0.002229459102422645,
                                                                                                  "Asia": 0.009474758351703081,
                                                                                                  "Europe": 0.9283436493709487,
                                                                                                  "South America": 0.058828936500425734
                                                                                                },
                                                                                                "entropy": 0.3017861435992292,
                                                                                                "value": "Europe"
                                                                                              },
                                                                                              "num_date": {
                                                                                                "confidence": [
                                                                                                  2020.1596645800698,
                                                                                                  2020.176133440293
                                                                                                ],
                                                                                                "value": 2020.1725509163944
                                                                                              },
                                                                                              "subclade_membership": {
                                                                                                "value": "20A"
                                                                                              }
                                                                                            }
                                                                                          }
                                                                                        ],
                                                                                        "name": "NODE_0001049",
                                                                                        "node_attrs": {
                                                                                          "clade_membership": {
                                                                                            "value": "20A"
                                                                                          },
                                                                                          "div": 4,
                                                                                          "custom_location": {
                                                                                            "confidence": {
                                                                                              "Africa": 0.0023583477730754147,
                                                                                              "Asia": 0.010504444760669834,
                                                                                              "Europe": 0.9269222791240496,
                                                                                              "South America": 0.05913689697497082
                                                                                            },
                                                                                            "entropy": 0.307694272896274,
                                                                                            "value": "Europe"
                                                                                          },
                                                                                          "num_date": {
                                                                                            "confidence": [
                                                                                              2020.1494711701964,
                                                                                              2020.1743439693028
                                                                                            ],
                                                                                            "value": 2020.1641941142864
                                                                                          },
                                                                                          "subclade_membership": {
                                                                                            "value": "20A"
                                                                                          }
                                                                                        }
                                                                                      },
                                                                                      {
                                                                                        "branch_attrs": {
                                                                                          "mutations": {}
                                                                                        },
                                                                                        "children": [
                                                                                          {
                                                                                            "branch_attrs": {
                                                                                              "mutations": {}
                                                                                            },
                                                                                            "children": [
                                                                                              {
                                                                                                "branch_attrs": {
                                                                                                  "mutations": {}
                                                                                                },
                                                                                                "name": "Italy/VEN-SR-116-B.1/2020",
                                                                                                "node_attrs": {
                                                                                                  "author": {
                                                                                                    "author": "Elisa Franchin et al",
                                                                                                    "value": "Elisa Franchin et al"
                                                                                                  },
                                                                                                  "clade_membership": {
                                                                                                    "value": "20A"
                                                                                                  },
                                                                                                  "country": {
                                                                                                    "value": "Europe"
                                                                                                  },
                                                                                                  "div": 4,
                                                                                                  "division": {
                                                                                                    "value": "Europe"
                                                                                                  },
                                                                                                  "division_exposure": {
                                                                                                    "value": "Europe"
                                                                                                  },
                                                                                                  "gisaid_epi_isl": {
                                                                                                    "value": "EPI_ISL_1064024"
                                                                                                  },
                                                                                                  "host": {
                                                                                                    "value": "Human"
                                                                                                  },
                                                                                                  "custom_location": {
                                                                                                    "confidence": {
                                                                                                      "Europe": 1.0
                                                                                                    },
                                                                                                    "entropy": -1.000088900581841e-12,
                                                                                                    "value": "Europe"
                                                                                                  },
                                                                                                  "num_date": {
                                                                                                    "confidence": [
                                                                                                      2020.181693989071,
                                                                                                      2020.181693989071
                                                                                                    ],
                                                                                                    "value": 2020.181693989071
                                                                                                  },
                                                                                                  "originating_lab": {
                                                                                                    "value": "Microbiology and Virology Unit, Azienda Ospedale Padova, Padova, Italy"
                                                                                                  },
                                                                                                  "pangolin_lineage": {
                                                                                                    "value": "B.1"
                                                                                                  },
                                                                                                  "recency": {
                                                                                                    "value": "One week ago"
                                                                                                  },
                                                                                                  "region": {
                                                                                                    "value": "Europe"
                                                                                                  },
                                                                                                  "region_exposure": {
                                                                                                    "value": "Europe"
                                                                                                  },

                                                                                                  "subclade_membership": {
                                                                                                    "value": "20A"
                                                                                                  },
                                                                                                  "submitting_lab": {
                                                                                                    "value": "Department of Molecular Medicine, Computational Medicine Group, Univeresity of Padova, Padova, Italy"
                                                                                                  },
                                                                                                  "url": "https://www.gisaid.org"
                                                                                                }
                                                                                              },
                                                                                              {
                                                                                                "branch_attrs": {
                                                                                                  "mutations": {}
                                                                                                },
                                                                                                "name": "Ireland/LK-NVRL-19933/2020",
                                                                                                "node_attrs": {

                                                                                                  "author": {
                                                                                                    "author": "Michael Carr et al",
                                                                                                    "value": "Michael Carr et al"
                                                                                                  },
                                                                                                  "clade_membership": {
                                                                                                    "value": "20A"
                                                                                                  },
                                                                                                  "country": {
                                                                                                    "value": "Europe"
                                                                                                  },
                                                                                                  "div": 4,
                                                                                                  "division": {
                                                                                                    "value": "Europe"
                                                                                                  },
                                                                                                  "division_exposure": {
                                                                                                    "value": "Europe"
                                                                                                  },
                                                                                                  "gisaid_epi_isl": {
                                                                                                    "value": "EPI_ISL_414585"
                                                                                                  },
                                                                                                  "host": {
                                                                                                    "value": "Human"
                                                                                                  },
                                                                                                  "custom_location": {
                                                                                                    "confidence": {
                                                                                                      "Europe": 1.0
                                                                                                    },
                                                                                                    "entropy": -1.000088900581841e-12,
                                                                                                    "value": "Europe"
                                                                                                  },
                                                                                                  "num_date": {
                                                                                                    "confidence": [
                                                                                                      2020.1707650273224,
                                                                                                      2020.1707650273224
                                                                                                    ],
                                                                                                    "value": 2020.1707650273224
                                                                                                  },
                                                                                                  "originating_lab": {
                                                                                                    "value": "UCD National Virus Reference Laboratory"
                                                                                                  },
                                                                                                  "pangolin_lineage": {
                                                                                                    "value": "B.1"
                                                                                                  },
                                                                                                  "recency": {
                                                                                                    "value": "Older"
                                                                                                  },
                                                                                                  "region": {
                                                                                                    "value": "Europe"
                                                                                                  },
                                                                                                  "region_exposure": {
                                                                                                    "value": "Europe"
                                                                                                  },

                                                                                                  "subclade_membership": {
                                                                                                    "value": "20A"
                                                                                                  },
                                                                                                  "submitting_lab": {
                                                                                                    "value": "UCD National Virus Reference Laboratory"
                                                                                                  },
                                                                                                  "url": "https://www.gisaid.org"
                                                                                                }
                                                                                              }
                                                                                            ],
                                                                                            "name": "NODE_0001094",
                                                                                            "node_attrs": {
                                                                                              "clade_membership": {
                                                                                                "value": "20A"
                                                                                              },
                                                                                              "div": 4,
                                                                                              "custom_location": {
                                                                                                "confidence": {
                                                                                                  "Asia": 0.004270810005641836,
                                                                                                  "Europe": 0.9918920199149777,
                                                                                                  "South America": 0.0024819154307600642
                                                                                                },
                                                                                                "entropy": 0.05628678640197218,
                                                                                                "value": "Europe"
                                                                                              },
                                                                                              "num_date": {
                                                                                                "confidence": [
                                                                                                  2020.1566195749926,
                                                                                                  2020.1707650273224
                                                                                                ],
                                                                                                "value": 2020.170711045887
                                                                                              },
                                                                                              "subclade_membership": {
                                                                                                "value": "20A"
                                                                                              }
                                                                                            }
                                                                                          },
                                                                                          {
                                                                                            "branch_attrs": {
                                                                                              "mutations": {}
                                                                                            },
                                                                                            "children": [
                                                                                              {
                                                                                                "branch_attrs": {
                                                                                                  "mutations": {}
                                                                                                },
                                                                                                "children": [
                                                                                                  {
                                                                                                    "branch_attrs": {
                                                                                                      "mutations": {}
                                                                                                    },
                                                                                                    "children": [
                                                                                                      {
                                                                                                        "branch_attrs": {
                                                                                                          "mutations": {}
                                                                                                        },
                                                                                                        "children": [
                                                                                                          {
                                                                                                            "branch_attrs": {
                                                                                                              "mutations": {}
                                                                                                            },
                                                                                                            "name": "Georgia/Tb-477/2020",
                                                                                                            "node_attrs": {

                                                                                                              "author": {
                                                                                                                "author": "Nato Kotaria et al",
                                                                                                                "value": "Nato Kotaria et al"
                                                                                                              },
                                                                                                              "clade_membership": {
                                                                                                                "value": "20A"
                                                                                                              },
                                                                                                              "country": {
                                                                                                                "value": "Asia"
                                                                                                              },
                                                                                                              "div": 4,
                                                                                                              "division": {
                                                                                                                "value": "Asia"
                                                                                                              },
                                                                                                              "division_exposure": {
                                                                                                                "value": "Asia"
                                                                                                              },
                                                                                                              "gisaid_epi_isl": {
                                                                                                                "value": "EPI_ISL_415642"
                                                                                                              },
                                                                                                              "host": {
                                                                                                                "value": "Human"
                                                                                                              },
                                                                                                              "custom_location": {
                                                                                                                "confidence": {
                                                                                                                  "Asia": 1.0
                                                                                                                },
                                                                                                                "entropy": -1.000088900581841e-12,
                                                                                                                "value": "Asia"
                                                                                                              },
                                                                                                              "num_date": {
                                                                                                                "confidence": [
                                                                                                                  2020.1898907103825,
                                                                                                                  2020.1898907103825
                                                                                                                ],
                                                                                                                "value": 2020.1898907103825
                                                                                                              },
                                                                                                              "originating_lab": {
                                                                                                                "value": "R. G. Lugar Center for Public Health Research, National Center for Disease Control and Public Health (NCDC) of Georgia."
                                                                                                              },
                                                                                                              "pangolin_lineage": {
                                                                                                                "value": "B.1"
                                                                                                              },
                                                                                                              "recency": {
                                                                                                                "value": "Older"
                                                                                                              },
                                                                                                              "region": {
                                                                                                                "value": "Asia"
                                                                                                              },
                                                                                                              "region_exposure": {
                                                                                                                "value": "Asia"
                                                                                                              },

                                                                                                              "subclade_membership": {
                                                                                                                "value": "20A"
                                                                                                              },
                                                                                                              "submitting_lab": {
                                                                                                                "value": "R. G. Lugar Center for Public Health Research, National Center for Disease Control and Public Health (NCDC) of Georgia."
                                                                                                              },
                                                                                                              "url": "https://www.gisaid.org"
                                                                                                            }
                                                                                                          },
                                                                                                          {
                                                                                                            "branch_attrs": {
                                                                                                              "mutations": {}
                                                                                                            },
                                                                                                            "name": "Moldova/ChVir7777/2020",
                                                                                                            "node_attrs": {
                                                                                                              "author": {
                                                                                                                "author": "Victor M Corman et al",
                                                                                                                "value": "Victor M Corman et al A"
                                                                                                              },
                                                                                                              "clade_membership": {
                                                                                                                "value": "20A"
                                                                                                              },
                                                                                                              "country": {
                                                                                                                "value": "Europe"
                                                                                                              },
                                                                                                              "div": 4,
                                                                                                              "division": {
                                                                                                                "value": "Europe"
                                                                                                              },
                                                                                                              "division_exposure": {
                                                                                                                "value": "Europe"
                                                                                                              },
                                                                                                              "gisaid_epi_isl": {
                                                                                                                "value": "EPI_ISL_523966"
                                                                                                              },
                                                                                                              "host": {
                                                                                                                "value": "Human"
                                                                                                              },
                                                                                                              "custom_location": {
                                                                                                                "confidence": {
                                                                                                                  "Europe": 1.0
                                                                                                                },
                                                                                                                "entropy": -1.000088900581841e-12,
                                                                                                                "value": "Europe"
                                                                                                              },
                                                                                                              "num_date": {
                                                                                                                "confidence": [
                                                                                                                  2020.1953551912568,
                                                                                                                  2020.1953551912568
                                                                                                                ],
                                                                                                                "value": 2020.1953551912568
                                                                                                              },
                                                                                                              "originating_lab": {
                                                                                                                "value": "National Agency for Public Health, Republic of Moldova"
                                                                                                              },
                                                                                                              "pangolin_lineage": {
                                                                                                                "value": "B.1"
                                                                                                              },
                                                                                                              "recency": {
                                                                                                                "value": "Older"
                                                                                                              },
                                                                                                              "region": {
                                                                                                                "value": "Europe"
                                                                                                              },
                                                                                                              "region_exposure": {
                                                                                                                "value": "Europe"
                                                                                                              },
                                                                                                              "subclade_membership": {
                                                                                                                "value": "20A"
                                                                                                              },
                                                                                                              "submitting_lab": {
                                                                                                                "value": "Charite Universitatsmedizin Berlin, Institute of Virology"
                                                                                                              },
                                                                                                              "url": "https://www.gisaid.org"
                                                                                                            }
                                                                                                          }
                                                                                                        ],
                                                                                                        "name": "NODE_0001100",
                                                                                                        "node_attrs": {
                                                                                                          "clade_membership": {
                                                                                                            "value": "20A"
                                                                                                          },
                                                                                                          "div": 4,
                                                                                                          "custom_location": {
                                                                                                            "confidence": {
                                                                                                              "Africa": 0.0026750328105394593,
                                                                                                              "Asia": 0.19105702171839295,
                                                                                                              "Europe": 0.7962091204106071,
                                                                                                              "South America": 0.009112283270684108
                                                                                                            },
                                                                                                            "entropy": 0.563746070014546,
                                                                                                            "value": "Europe"
                                                                                                          },
                                                                                                          "num_date": {
                                                                                                            "confidence": [
                                                                                                              2020.181056982207,
                                                                                                              2020.1898907103825
                                                                                                            ],
                                                                                                            "value": 2020.1898907103825
                                                                                                          },
                                                                                                          "subclade_membership": {
                                                                                                            "value": "20A"
                                                                                                          }
                                                                                                        }
                                                                                                      },
                                                                                                      {
                                                                                                        "branch_attrs": {
                                                                                                          "mutations": {}
                                                                                                        },
                                                                                                        "children": [
                                                                                                          {
                                                                                                            "branch_attrs": {
                                                                                                              "labels": {
                                                                                                                "aa": "N: D216A; ORF1a: A702V, S2015G; S: C291X, N370S, *1274X"
                                                                                                              },
                                                                                                              "mutations": {
                                                                                                                "N": [
                                                                                                                  "D216A"
                                                                                                                ],
                                                                                                                "ORF1a": [
                                                                                                                  "A702V",
                                                                                                                  "S2015G"
                                                                                                                ],
                                                                                                                "S": [
                                                                                                                  "C291X",
                                                                                                                  "N370S",
                                                                                                                  "*1274X"
                                                                                                                ],
                                                                                                                "nuc": [
                                                                                                                  "C2370T",
                                                                                                                  "A6308G",
                                                                                                                  "T22435-",
                                                                                                                  "A22671G",
                                                                                                                  "A28920C"
                                                                                                                ]
                                                                                                              }
                                                                                                            },
                                                                                                            "name": "Portugal/PT1153/2020",
                                                                                                            "node_attrs": {
                                                                                                              "author": {
                                                                                                                "author": "Borges et al et al",
                                                                                                                "value": "Borges et al et al"
                                                                                                              },
                                                                                                              "clade_membership": {
                                                                                                                "value": "20A"
                                                                                                              },
                                                                                                              "country": {
                                                                                                                "value": "Europe"
                                                                                                              },
                                                                                                              "div": 8,
                                                                                                              "division": {
                                                                                                                "value": "Europe"
                                                                                                              },
                                                                                                              "division_exposure": {
                                                                                                                "value": "Europe"
                                                                                                              },
                                                                                                              "gisaid_epi_isl": {
                                                                                                                "value": "EPI_ISL_511700"
                                                                                                              },
                                                                                                              "host": {
                                                                                                                "value": "Human"
                                                                                                              },
                                                                                                              "custom_location": {
                                                                                                                "confidence": {
                                                                                                                  "Europe": 1.0
                                                                                                                },
                                                                                                                "entropy": -1.000088900581841e-12,
                                                                                                                "value": "Europe"
                                                                                                              },
                                                                                                              "num_date": {
                                                                                                                "confidence": [
                                                                                                                  2020.3155737704917,
                                                                                                                  2020.3155737704917
                                                                                                                ],
                                                                                                                "value": 2020.3155737704917
                                                                                                              },
                                                                                                              "originating_lab": {
                                                                                                                "value": "Instituto Nacional de Saude (INSA)"
                                                                                                              },
                                                                                                              "pangolin_lineage": {
                                                                                                                "value": "B.1"
                                                                                                              },
                                                                                                              "recency": {
                                                                                                                "value": "Older"
                                                                                                              },
                                                                                                              "region": {
                                                                                                                "value": "Europe"
                                                                                                              },
                                                                                                              "region_exposure": {
                                                                                                                "value": "Europe"
                                                                                                              },
                                                                                                              "subclade_membership": {
                                                                                                                "value": "20A"
                                                                                                              },
                                                                                                              "submitting_lab": {
                                                                                                                "value": "Instituto Nacional de Saude (INSA)"
                                                                                                              },
                                                                                                              "url": "https://www.gisaid.org"
                                                                                                            }
                                                                                                          },
                                                                                                          {
                                                                                                            "branch_attrs": {
                                                                                                              "labels": {
                                                                                                                "aa": "ORF1a: D203N, T592I, L3591I; S: D839Y, Y1272F"
                                                                                                              },
                                                                                                              "mutations": {
                                                                                                                "ORF1a": [
                                                                                                                  "D203N",
                                                                                                                  "T592I",
                                                                                                                  "L3591I"
                                                                                                                ],
                                                                                                                "S": [
                                                                                                                  "D839Y",
                                                                                                                  "Y1272F"
                                                                                                                ],
                                                                                                                "nuc": [
                                                                                                                  "G872A",
                                                                                                                  "C2040T",
                                                                                                                  "C11036A",
                                                                                                                  "G24077T",
                                                                                                                  "A25377T"
                                                                                                                ]
                                                                                                              }
                                                                                                            },
                                                                                                            "children": [
                                                                                                              {
                                                                                                                "branch_attrs": {
                                                                                                                  "labels": {
                                                                                                                    "aa": "N: R203K, G204R; ORF1b: H873Y"
                                                                                                                  },
                                                                                                                  "mutations": {
                                                                                                                    "N": [
                                                                                                                      "R203K",
                                                                                                                      "G204R"
                                                                                                                    ],
                                                                                                                    "ORF1b": [
                                                                                                                      "H873Y"
                                                                                                                    ],
                                                                                                                    "nuc": [
                                                                                                                      "C16084T",
                                                                                                                      "G28881A",
                                                                                                                      "G28882A",
                                                                                                                      "G28883C"
                                                                                                                    ]
                                                                                                                  }
                                                                                                                },
                                                                                                                "name": "Brazil/RS-32832/2020",
                                                                                                                "node_attrs": {

                                                                                                                  "author": {
                                                                                                                    "author": "Aline Campos et al",
                                                                                                                    "value": "Aline Campos et al"
                                                                                                                  },
                                                                                                                  "clade_membership": {
                                                                                                                    "value": "20A"
                                                                                                                  },
                                                                                                                  "country": {
                                                                                                                    "value": "Brazil"
                                                                                                                  },
                                                                                                                  "div": 13,
                                                                                                                  "division": {
                                                                                                                    "value": "Rio Grande do Sul"
                                                                                                                  },
                                                                                                                  "division_exposure": {
                                                                                                                    "value": "Rio Grande do Sul"
                                                                                                                  },
                                                                                                                  "gisaid_epi_isl": {
                                                                                                                    "value": "EPI_ISL_943578"
                                                                                                                  },
                                                                                                                  "host": {
                                                                                                                    "value": "Human"
                                                                                                                  },
                                                                                                                  "custom_location": {
                                                                                                                    "confidence": {
                                                                                                                      "Rio Grande do Sul": 1.0
                                                                                                                    },
                                                                                                                    "entropy": -1.000088900581841e-12,
                                                                                                                    "value": "Rio Grande do Sul"
                                                                                                                  },
                                                                                                                  "location": {
                                                                                                                    "value": "Canoas"
                                                                                                                  },
                                                                                                                  "num_date": {
                                                                                                                    "confidence": [
                                                                                                                      2020.5532786885246,
                                                                                                                      2020.5532786885246
                                                                                                                    ],
                                                                                                                    "value": 2020.5532786885246
                                                                                                                  },
                                                                                                                  "originating_lab": {
                                                                                                                    "value": "Central Laboratory of Public Health of Rio Grande do Sul (Lacen-RS)"
                                                                                                                  },
                                                                                                                  "pangolin_lineage": {
                                                                                                                    "value": "B.1.1.29"
                                                                                                                  },
                                                                                                                  "recency": {
                                                                                                                    "value": "One month ago"
                                                                                                                  },
                                                                                                                  "region": {
                                                                                                                    "value": "South America"
                                                                                                                  },
                                                                                                                  "region_exposure": {
                                                                                                                    "value": "South America"
                                                                                                                  },

                                                                                                                  "subclade_membership": {
                                                                                                                    "value": "20A"
                                                                                                                  },
                                                                                                                  "submitting_lab": {
                                                                                                                    "value": "State Center for Health Surveillance of the Health Department of the State of Rio Grande do Sul (CEVS/SES-RS)"
                                                                                                                  },
                                                                                                                  "url": "https://www.gisaid.org"
                                                                                                                }
                                                                                                              },
                                                                                                              {
                                                                                                                "branch_attrs": {
                                                                                                                  "labels": {
                                                                                                                    "aa": "ORF1a: H2092Y"
                                                                                                                  },
                                                                                                                  "mutations": {
                                                                                                                    "ORF1a": [
                                                                                                                      "H2092Y"
                                                                                                                    ],
                                                                                                                    "nuc": [
                                                                                                                      "C6539T"
                                                                                                                    ]
                                                                                                                  }
                                                                                                                },
                                                                                                                "children": [
                                                                                                                  {
                                                                                                                    "branch_attrs": {
                                                                                                                      "labels": {
                                                                                                                        "aa": "ORF1a: L631F"
                                                                                                                      },
                                                                                                                      "mutations": {
                                                                                                                        "ORF1a": [
                                                                                                                          "L631F"
                                                                                                                        ],
                                                                                                                        "nuc": [
                                                                                                                          "C2156T",
                                                                                                                          "C11008T"
                                                                                                                        ]
                                                                                                                      }
                                                                                                                    },
                                                                                                                    "name": "Brazil/2075CVL/2020",
                                                                                                                    "node_attrs": {

                                                                                                                      "author": {
                                                                                                                        "author": "Sant'Anna et al.",
                                                                                                                        "value": "Sant'Anna et al."
                                                                                                                      },
                                                                                                                      "clade_membership": {
                                                                                                                        "value": "20A"
                                                                                                                      },
                                                                                                                      "country": {
                                                                                                                        "value": "Brazil"
                                                                                                                      },
                                                                                                                      "div": 12,
                                                                                                                      "division": {
                                                                                                                        "value": "Rio Grande do Sul"
                                                                                                                      },
                                                                                                                      "division_exposure": {
                                                                                                                        "value": "Rio Grande do Sul"
                                                                                                                      },
                                                                                                                      "host": {
                                                                                                                        "value": "human"
                                                                                                                      },
                                                                                                                      "custom_location": {
                                                                                                                        "confidence": {
                                                                                                                          "Rio Grande do Sul": 1.0
                                                                                                                        },
                                                                                                                        "entropy": -1.000088900581841e-12,
                                                                                                                        "value": "Rio Grande do Sul"
                                                                                                                      },
                                                                                                                      "location": {
                                                                                                                        "value": "Porto Alegre"
                                                                                                                      },
                                                                                                                      "num_date": {
                                                                                                                        "confidence": [
                                                                                                                          2020.454918032787,
                                                                                                                          2020.454918032787
                                                                                                                        ],
                                                                                                                        "value": 2020.454918032787
                                                                                                                      },
                                                                                                                      "originating_lab": {
                                                                                                                        "value": "Diretoria de Vigil\u00e2ncia em Sa\u00fade"
                                                                                                                      },
                                                                                                                      "pangolin_lineage": {
                                                                                                                        "value": "B.1.91"
                                                                                                                      },
                                                                                                                      "recency": {
                                                                                                                        "value": "1-2 days ago"
                                                                                                                      },
                                                                                                                      "regiao": {
                                                                                                                        "value": "porto_alegre"
                                                                                                                      },
                                                                                                                      "region": {
                                                                                                                        "value": "South America"
                                                                                                                      },
                                                                                                                      "region_exposure": {
                                                                                                                        "value": "South America"
                                                                                                                      },

                                                                                                                      "subclade_membership": {
                                                                                                                        "value": "20A"
                                                                                                                      },
                                                                                                                      "submitting_lab": {
                                                                                                                        "value": "epiclin"
                                                                                                                      }
                                                                                                                    }
                                                                                                                  },
                                                                                                                  {
                                                                                                                    "branch_attrs": {
                                                                                                                      "labels": {
                                                                                                                        "aa": "ORF1a: D935G"
                                                                                                                      },
                                                                                                                      "mutations": {
                                                                                                                        "ORF1a": [
                                                                                                                          "D935G"
                                                                                                                        ],
                                                                                                                        "nuc": [
                                                                                                                          "A3069G"
                                                                                                                        ]
                                                                                                                      }
                                                                                                                    },
                                                                                                                    "children": [
                                                                                                                      {
                                                                                                                        "branch_attrs": {
                                                                                                                          "labels": {
                                                                                                                            "aa": "M: H125Y; N: P326L; ORF7a: C67X, P68-, D69-, G70-, V71-, K72-, H73-, V74-, Y75-, Q76-, L77-, *122X"
                                                                                                                          },
                                                                                                                          "mutations": {
                                                                                                                            "M": [
                                                                                                                              "H125Y"
                                                                                                                            ],
                                                                                                                            "N": [
                                                                                                                              "P326L"
                                                                                                                            ],
                                                                                                                            "ORF7a": [
                                                                                                                              "C67X",
                                                                                                                              "P68-",
                                                                                                                              "D69-",
                                                                                                                              "G70-",
                                                                                                                              "V71-",
                                                                                                                              "K72-",
                                                                                                                              "H73-",
                                                                                                                              "V74-",
                                                                                                                              "Y75-",
                                                                                                                              "Q76-",
                                                                                                                              "L77-",
                                                                                                                              "*122X"
                                                                                                                            ],
                                                                                                                            "nuc": [
                                                                                                                              "C26882T",
                                                                                                                              "C26895T",
                                                                                                                              "G27593-",
                                                                                                                              "T27594-",
                                                                                                                              "C27595-",
                                                                                                                              "C27596-",
                                                                                                                              "T27597-",
                                                                                                                              "G27598-",
                                                                                                                              "A27599-",
                                                                                                                              "C27600-",
                                                                                                                              "G27601-",
                                                                                                                              "G27602-",
                                                                                                                              "C27603-",
                                                                                                                              "G27604-",
                                                                                                                              "T27605-",
                                                                                                                              "A27606-",
                                                                                                                              "A27607-",
                                                                                                                              "A27608-",
                                                                                                                              "A27609-",
                                                                                                                              "C27610-",
                                                                                                                              "A27611-",
                                                                                                                              "C27612-",
                                                                                                                              "G27613-",
                                                                                                                              "T27614-",
                                                                                                                              "C27615-",
                                                                                                                              "T27616-",
                                                                                                                              "A27617-",
                                                                                                                              "T27618-",
                                                                                                                              "C27619-",
                                                                                                                              "A27620-",
                                                                                                                              "G27621-",
                                                                                                                              "T27622-",
                                                                                                                              "T27623-",
                                                                                                                              "A27624-",
                                                                                                                              "C29250T"
                                                                                                                            ]
                                                                                                                          }
                                                                                                                        },
                                                                                                                        "name": "Brazil/5037CVL/2020",
                                                                                                                        "node_attrs": {

                                                                                                                          "author": {
                                                                                                                            "author": "Sant'Anna et al.",
                                                                                                                            "value": "Sant'Anna et al."
                                                                                                                          },
                                                                                                                          "clade_membership": {
                                                                                                                            "value": "20A"
                                                                                                                          },
                                                                                                                          "country": {
                                                                                                                            "value": "Brazil"
                                                                                                                          },
                                                                                                                          "div": 14,
                                                                                                                          "division": {
                                                                                                                            "value": "Rio Grande do Sul"
                                                                                                                          },
                                                                                                                          "division_exposure": {
                                                                                                                            "value": "Rio Grande do Sul"
                                                                                                                          },
                                                                                                                          "host": {
                                                                                                                            "value": "human"
                                                                                                                          },
                                                                                                                          "custom_location": {
                                                                                                                            "confidence": {
                                                                                                                              "Rio Grande do Sul": 1.0
                                                                                                                            },
                                                                                                                            "entropy": -1.000088900581841e-12,
                                                                                                                            "value": "Rio Grande do Sul"
                                                                                                                          },
                                                                                                                          "location": {
                                                                                                                            "value": "Cambar\u00e1 do Sul"
                                                                                                                          },
                                                                                                                          "num_date": {
                                                                                                                            "confidence": [
                                                                                                                              2020.5040983606557,
                                                                                                                              2020.5040983606557
                                                                                                                            ],
                                                                                                                            "value": 2020.5040983606557
                                                                                                                          },
                                                                                                                          "originating_lab": {
                                                                                                                            "value": "Funda\u00e7\u00e3o Hospitalar S\u00e3o Jos\u00e9"
                                                                                                                          },
                                                                                                                          "pangolin_lineage": {
                                                                                                                            "value": "B.1.91"
                                                                                                                          },
                                                                                                                          "recency": {
                                                                                                                            "value": "1-2 days ago"
                                                                                                                          },
                                                                                                                          "regiao": {
                                                                                                                            "value": "taquara"
                                                                                                                          },
                                                                                                                          "region": {
                                                                                                                            "value": "South America"
                                                                                                                          },
                                                                                                                          "region_exposure": {
                                                                                                                            "value": "South America"
                                                                                                                          },

                                                                                                                          "subclade_membership": {
                                                                                                                            "value": "20A"
                                                                                                                          },
                                                                                                                          "submitting_lab": {
                                                                                                                            "value": "epiclin"
                                                                                                                          }
                                                                                                                        }
                                                                                                                      },
                                                                                                                      {
                                                                                                                        "branch_attrs": {
                                                                                                                          "mutations": {
                                                                                                                            "nuc": [
                                                                                                                              "C11008T",
                                                                                                                              "C28849T"
                                                                                                                            ]
                                                                                                                          }
                                                                                                                        },
                                                                                                                        "name": "Brazil/6693CVL/2020",
                                                                                                                        "node_attrs": {

                                                                                                                          "author": {
                                                                                                                            "author": "Sant'Anna et al.",
                                                                                                                            "value": "Sant'Anna et al."
                                                                                                                          },
                                                                                                                          "clade_membership": {
                                                                                                                            "value": "20A"
                                                                                                                          },
                                                                                                                          "country": {
                                                                                                                            "value": "Brazil"
                                                                                                                          },
                                                                                                                          "div": 13,
                                                                                                                          "division": {
                                                                                                                            "value": "Rio Grande do Sul"
                                                                                                                          },
                                                                                                                          "division_exposure": {
                                                                                                                            "value": "Rio Grande do Sul"
                                                                                                                          },
                                                                                                                          "host": {
                                                                                                                            "value": "human"
                                                                                                                          },
                                                                                                                          "custom_location": {
                                                                                                                            "confidence": {
                                                                                                                              "Rio Grande do Sul": 1.0
                                                                                                                            },
                                                                                                                            "entropy": -1.000088900581841e-12,
                                                                                                                            "value": "Rio Grande do Sul"
                                                                                                                          },
                                                                                                                          "location": {
                                                                                                                            "value": "Canoas"
                                                                                                                          },
                                                                                                                          "num_date": {
                                                                                                                            "confidence": [
                                                                                                                              2020.52868852459,
                                                                                                                              2020.52868852459
                                                                                                                            ],
                                                                                                                            "value": 2020.52868852459
                                                                                                                          },
                                                                                                                          "originating_lab": {
                                                                                                                            "value": "Hospital Nossa Senhora das Gra\u00e7as"
                                                                                                                          },
                                                                                                                          "pangolin_lineage": {
                                                                                                                            "value": "B.1.91"
                                                                                                                          },
                                                                                                                          "recency": {
                                                                                                                            "value": "1-2 days ago"
                                                                                                                          },
                                                                                                                          "regiao": {
                                                                                                                            "value": "canoas"
                                                                                                                          },
                                                                                                                          "region": {
                                                                                                                            "value": "South America"
                                                                                                                          },
                                                                                                                          "region_exposure": {
                                                                                                                            "value": "South America"
                                                                                                                          },

                                                                                                                          "subclade_membership": {
                                                                                                                            "value": "20A"
                                                                                                                          },
                                                                                                                          "submitting_lab": {
                                                                                                                            "value": "epiclin"
                                                                                                                          }
                                                                                                                        }
                                                                                                                      }
                                                                                                                    ],
                                                                                                                    "name": "NODE_0001091",
                                                                                                                    "node_attrs": {
                                                                                                                      "clade_membership": {
                                                                                                                        "value": "20A"
                                                                                                                      },
                                                                                                                      "div": 11,
                                                                                                                      "custom_location": {
                                                                                                                        "confidence": {
                                                                                                                          "Rio Grande do Sul": 0.9992603182339037
                                                                                                                        },
                                                                                                                        "entropy": 0.006079615081492727,
                                                                                                                        "value": "Rio Grande do Sul"
                                                                                                                      },
                                                                                                                      "num_date": {
                                                                                                                        "confidence": [
                                                                                                                          2020.3868116348156,
                                                                                                                          2020.4777887688285
                                                                                                                        ],
                                                                                                                        "value": 2020.427150195534
                                                                                                                      },
                                                                                                                      "subclade_membership": {
                                                                                                                        "value": "20A"
                                                                                                                      }
                                                                                                                    }
                                                                                                                  },
                                                                                                                  {
                                                                                                                    "branch_attrs": {
                                                                                                                      "mutations": {}
                                                                                                                    },
                                                                                                                    "children": [
                                                                                                                      {
                                                                                                                        "branch_attrs": {
                                                                                                                          "mutations": {
                                                                                                                            "nuc": [
                                                                                                                              "T8161C"
                                                                                                                            ]
                                                                                                                          }
                                                                                                                        },
                                                                                                                        "name": "Brazil/2073CVL/2020",
                                                                                                                        "node_attrs": {

                                                                                                                          "author": {
                                                                                                                            "author": "Sant'Anna et al.",
                                                                                                                            "value": "Sant'Anna et al."
                                                                                                                          },
                                                                                                                          "clade_membership": {
                                                                                                                            "value": "20A"
                                                                                                                          },
                                                                                                                          "country": {
                                                                                                                            "value": "Brazil"
                                                                                                                          },
                                                                                                                          "div": 11,
                                                                                                                          "division": {
                                                                                                                            "value": "Rio Grande do Sul"
                                                                                                                          },
                                                                                                                          "division_exposure": {
                                                                                                                            "value": "Rio Grande do Sul"
                                                                                                                          },
                                                                                                                          "host": {
                                                                                                                            "value": "human"
                                                                                                                          },
                                                                                                                          "custom_location": {
                                                                                                                            "confidence": {
                                                                                                                              "Rio Grande do Sul": 0.9999999999999999
                                                                                                                            },
                                                                                                                            "entropy": -9.99866855976916e-13,
                                                                                                                            "value": "Rio Grande do Sul"
                                                                                                                          },
                                                                                                                          "location": {
                                                                                                                            "value": "Porto Alegre"
                                                                                                                          },
                                                                                                                          "num_date": {
                                                                                                                            "confidence": [
                                                                                                                              2020.4521857923498,
                                                                                                                              2020.4521857923498
                                                                                                                            ],
                                                                                                                            "value": 2020.4521857923498
                                                                                                                          },
                                                                                                                          "originating_lab": {
                                                                                                                            "value": "Diretoria de Vigil\u00e2ncia em Sa\u00fade"
                                                                                                                          },
                                                                                                                          "pangolin_lineage": {
                                                                                                                            "value": "B.1.91"
                                                                                                                          },
                                                                                                                          "recency": {
                                                                                                                            "value": "1-2 days ago"
                                                                                                                          },
                                                                                                                          "regiao": {
                                                                                                                            "value": "porto_alegre"
                                                                                                                          },
                                                                                                                          "region": {
                                                                                                                            "value": "South America"
                                                                                                                          },
                                                                                                                          "region_exposure": {
                                                                                                                            "value": "South America"
                                                                                                                          },

                                                                                                                          "subclade_membership": {
                                                                                                                            "value": "20A"
                                                                                                                          },
                                                                                                                          "submitting_lab": {
                                                                                                                            "value": "epiclin"
                                                                                                                          }
                                                                                                                        }
                                                                                                                      },
                                                                                                                      {
                                                                                                                        "branch_attrs": {
                                                                                                                          "mutations": {}
                                                                                                                        },
                                                                                                                        "children": [
                                                                                                                          {
                                                                                                                            "branch_attrs": {
                                                                                                                              "mutations": {}
                                                                                                                            },
                                                                                                                            "name": "Brazil/1480CVL/2020",
                                                                                                                            "node_attrs": {

                                                                                                                              "author": {
                                                                                                                                "author": "Sant'Anna et al.",
                                                                                                                                "value": "Sant'Anna et al."
                                                                                                                              },
                                                                                                                              "clade_membership": {
                                                                                                                                "value": "20A"
                                                                                                                              },
                                                                                                                              "country": {
                                                                                                                                "value": "Brazil"
                                                                                                                              },
                                                                                                                              "div": 10,
                                                                                                                              "division": {
                                                                                                                                "value": "Rio Grande do Sul"
                                                                                                                              },
                                                                                                                              "division_exposure": {
                                                                                                                                "value": "Rio Grande do Sul"
                                                                                                                              },
                                                                                                                              "host": {
                                                                                                                                "value": "human"
                                                                                                                              },
                                                                                                                              "custom_location": {
                                                                                                                                "confidence": {
                                                                                                                                  "Rio Grande do Sul": 1.0
                                                                                                                                },
                                                                                                                                "entropy": -1.000088900581841e-12,
                                                                                                                                "value": "Rio Grande do Sul"
                                                                                                                              },
                                                                                                                              "location": {
                                                                                                                                "value": "Canoas"
                                                                                                                              },
                                                                                                                              "num_date": {
                                                                                                                                "confidence": [
                                                                                                                                  2020.4275956284152,
                                                                                                                                  2020.4275956284152
                                                                                                                                ],
                                                                                                                                "value": 2020.4275956284152
                                                                                                                              },
                                                                                                                              "originating_lab": {
                                                                                                                                "value": "Diretoria de Vigil\u00e2ncia em Sa\u00fade"
                                                                                                                              },
                                                                                                                              "pangolin_lineage": {
                                                                                                                                "value": "B.1.91"
                                                                                                                              },
                                                                                                                              "recency": {
                                                                                                                                "value": "1-2 days ago"
                                                                                                                              },
                                                                                                                              "regiao": {
                                                                                                                                "value": "canoas"
                                                                                                                              },
                                                                                                                              "region": {
                                                                                                                                "value": "South America"
                                                                                                                              },
                                                                                                                              "region_exposure": {
                                                                                                                                "value": "South America"
                                                                                                                              },

                                                                                                                              "subclade_membership": {
                                                                                                                                "value": "20A"
                                                                                                                              },
                                                                                                                              "submitting_lab": {
                                                                                                                                "value": "epiclin"
                                                                                                                              }
                                                                                                                            }
                                                                                                                          },
                                                                                                                          {
                                                                                                                            "branch_attrs": {
                                                                                                                              "labels": {
                                                                                                                                "aa": "N: S183F"
                                                                                                                              },
                                                                                                                              "mutations": {
                                                                                                                                "N": [
                                                                                                                                  "S183F"
                                                                                                                                ],
                                                                                                                                "nuc": [
                                                                                                                                  "C28821T"
                                                                                                                                ]
                                                                                                                              }
                                                                                                                            },
                                                                                                                            "children": [
                                                                                                                              {
                                                                                                                                "branch_attrs": {
                                                                                                                                  "mutations": {}
                                                                                                                                },
                                                                                                                                "name": "Brazil/3890CVL/2020",
                                                                                                                                "node_attrs": {

                                                                                                                                  "author": {
                                                                                                                                    "author": "Sant'Anna et al.",
                                                                                                                                    "value": "Sant'Anna et al."
                                                                                                                                  },
                                                                                                                                  "clade_membership": {
                                                                                                                                    "value": "20A"
                                                                                                                                  },
                                                                                                                                  "country": {
                                                                                                                                    "value": "Brazil"
                                                                                                                                  },
                                                                                                                                  "div": 11,
                                                                                                                                  "division": {
                                                                                                                                    "value": "Rio Grande do Sul"
                                                                                                                                  },
                                                                                                                                  "division_exposure": {
                                                                                                                                    "value": "Rio Grande do Sul"
                                                                                                                                  },
                                                                                                                                  "host": {
                                                                                                                                    "value": "human"
                                                                                                                                  },
                                                                                                                                  "custom_location": {
                                                                                                                                    "confidence": {
                                                                                                                                      "Rio Grande do Sul": 1.0
                                                                                                                                    },
                                                                                                                                    "entropy": -1.000088900581841e-12,
                                                                                                                                    "value": "Rio Grande do Sul"
                                                                                                                                  },
                                                                                                                                  "location": {
                                                                                                                                    "value": "Riozinho"
                                                                                                                                  },
                                                                                                                                  "num_date": {
                                                                                                                                    "confidence": [
                                                                                                                                      2020.4849726775956,
                                                                                                                                      2020.4849726775956
                                                                                                                                    ],
                                                                                                                                    "value": 2020.4849726775956
                                                                                                                                  },
                                                                                                                                  "originating_lab": {
                                                                                                                                    "value": "Unidade B\u00e1sica de Sa\u00fade de Riozinho"
                                                                                                                                  },
                                                                                                                                  "pangolin_lineage": {
                                                                                                                                    "value": "B.1.91"
                                                                                                                                  },
                                                                                                                                  "recency": {
                                                                                                                                    "value": "1-2 days ago"
                                                                                                                                  },
                                                                                                                                  "regiao": {
                                                                                                                                    "value": "taquara"
                                                                                                                                  },
                                                                                                                                  "region": {
                                                                                                                                    "value": "South America"
                                                                                                                                  },
                                                                                                                                  "region_exposure": {
                                                                                                                                    "value": "South America"
                                                                                                                                  },

                                                                                                                                  "subclade_membership": {
                                                                                                                                    "value": "20A"
                                                                                                                                  },
                                                                                                                                  "submitting_lab": {
                                                                                                                                    "value": "epiclin"
                                                                                                                                  }
                                                                                                                                }
                                                                                                                              },
                                                                                                                              {
                                                                                                                                "branch_attrs": {
                                                                                                                                  "mutations": {
                                                                                                                                    "nuc": [
                                                                                                                                      "C1909T"
                                                                                                                                    ]
                                                                                                                                  }
                                                                                                                                },
                                                                                                                                "children": [
                                                                                                                                  {
                                                                                                                                    "branch_attrs": {
                                                                                                                                      "labels": {
                                                                                                                                        "aa": "ORF8: W45S"
                                                                                                                                      },
                                                                                                                                      "mutations": {
                                                                                                                                        "ORF8": [
                                                                                                                                          "W45S"
                                                                                                                                        ],
                                                                                                                                        "nuc": [
                                                                                                                                          "G28027C",
                                                                                                                                          "G28202A"
                                                                                                                                        ]
                                                                                                                                      }
                                                                                                                                    },
                                                                                                                                    "name": "Brazil/14632CVL/2020",
                                                                                                                                    "node_attrs": {

                                                                                                                                      "author": {
                                                                                                                                        "author": "Sant'Anna et al.",
                                                                                                                                        "value": "Sant'Anna et al."
                                                                                                                                      },
                                                                                                                                      "clade_membership": {
                                                                                                                                        "value": "20A"
                                                                                                                                      },
                                                                                                                                      "country": {
                                                                                                                                        "value": "Brazil"
                                                                                                                                      },
                                                                                                                                      "div": 14,
                                                                                                                                      "division": {
                                                                                                                                        "value": "Rio Grande do Sul"
                                                                                                                                      },
                                                                                                                                      "division_exposure": {
                                                                                                                                        "value": "Rio Grande do Sul"
                                                                                                                                      },
                                                                                                                                      "host": {
                                                                                                                                        "value": "human"
                                                                                                                                      },
                                                                                                                                      "custom_location": {
                                                                                                                                        "confidence": {
                                                                                                                                          "Rio Grande do Sul": 1.0
                                                                                                                                        },
                                                                                                                                        "entropy": -1.000088900581841e-12,
                                                                                                                                        "value": "Rio Grande do Sul"
                                                                                                                                      },
                                                                                                                                      "location": {
                                                                                                                                        "value": "Sapiranga"
                                                                                                                                      },
                                                                                                                                      "num_date": {
                                                                                                                                        "confidence": [
                                                                                                                                          2020.6243169398906,
                                                                                                                                          2020.6243169398906
                                                                                                                                        ],
                                                                                                                                        "value": 2020.6243169398906
                                                                                                                                      },
                                                                                                                                      "originating_lab": {
                                                                                                                                        "value": "Centro de Refer\u00eancia em S\u00edndromes Gripais"
                                                                                                                                      },
                                                                                                                                      "pangolin_lineage": {
                                                                                                                                        "value": "B.1.91"
                                                                                                                                      },
                                                                                                                                      "recency": {
                                                                                                                                        "value": "1-2 days ago"
                                                                                                                                      },
                                                                                                                                      "regiao": {
                                                                                                                                        "value": "novo_hamburgo"
                                                                                                                                      },
                                                                                                                                      "region": {
                                                                                                                                        "value": "South America"
                                                                                                                                      },
                                                                                                                                      "region_exposure": {
                                                                                                                                        "value": "South America"
                                                                                                                                      },

                                                                                                                                      "subclade_membership": {
                                                                                                                                        "value": "20A"
                                                                                                                                      },
                                                                                                                                      "submitting_lab": {
                                                                                                                                        "value": "epiclin"
                                                                                                                                      }
                                                                                                                                    }
                                                                                                                                  },
                                                                                                                                  {
                                                                                                                                    "branch_attrs": {
                                                                                                                                      "mutations": {}
                                                                                                                                    },
                                                                                                                                    "children": [
                                                                                                                                      {
                                                                                                                                        "branch_attrs": {
                                                                                                                                          "labels": {
                                                                                                                                            "aa": "ORF1a: R426H"
                                                                                                                                          },
                                                                                                                                          "mutations": {
                                                                                                                                            "ORF1a": [
                                                                                                                                              "R426H"
                                                                                                                                            ],
                                                                                                                                            "nuc": [
                                                                                                                                              "G1542A"
                                                                                                                                            ]
                                                                                                                                          }
                                                                                                                                        },
                                                                                                                                        "children": [
                                                                                                                                          {
                                                                                                                                            "branch_attrs": {
                                                                                                                                              "labels": {
                                                                                                                                                "aa": "ORF1b: P2612L; S: V1264L"
                                                                                                                                              },
                                                                                                                                              "mutations": {
                                                                                                                                                "ORF1b": [
                                                                                                                                                  "P2612L"
                                                                                                                                                ],
                                                                                                                                                "S": [
                                                                                                                                                  "V1264L"
                                                                                                                                                ],
                                                                                                                                                "nuc": [
                                                                                                                                                  "C21302T",
                                                                                                                                                  "G25352T"
                                                                                                                                                ]
                                                                                                                                              }
                                                                                                                                            },
                                                                                                                                            "name": "Brazil/RS-00670/2020",
                                                                                                                                            "node_attrs": {

                                                                                                                                              "author": {
                                                                                                                                                "author": "Felipe Benites et al",
                                                                                                                                                "value": "Felipe Benites et al"
                                                                                                                                              },
                                                                                                                                              "clade_membership": {
                                                                                                                                                "value": "20A"
                                                                                                                                              },
                                                                                                                                              "country": {
                                                                                                                                                "value": "Brazil"
                                                                                                                                              },
                                                                                                                                              "div": 15,
                                                                                                                                              "division": {
                                                                                                                                                "value": "Rio Grande do Sul"
                                                                                                                                              },
                                                                                                                                              "division_exposure": {
                                                                                                                                                "value": "Rio Grande do Sul"
                                                                                                                                              },
                                                                                                                                              "gisaid_epi_isl": {
                                                                                                                                                "value": "EPI_ISL_770612"
                                                                                                                                              },
                                                                                                                                              "host": {
                                                                                                                                                "value": "Human"
                                                                                                                                              },
                                                                                                                                              "custom_location": {
                                                                                                                                                "confidence": {
                                                                                                                                                  "Rio Grande do Sul": 1.0
                                                                                                                                                },
                                                                                                                                                "entropy": -1.000088900581841e-12,
                                                                                                                                                "value": "Rio Grande do Sul"
                                                                                                                                              },
                                                                                                                                              "location": {
                                                                                                                                                "value": "Taquara"
                                                                                                                                              },
                                                                                                                                              "num_date": {
                                                                                                                                                "confidence": [
                                                                                                                                                  2020.9030054644809,
                                                                                                                                                  2020.9030054644809
                                                                                                                                                ],
                                                                                                                                                "value": 2020.9030054644809
                                                                                                                                              },
                                                                                                                                              "originating_lab": {
                                                                                                                                                "value": "Laborat\u00f3rio de Microbiologia Molecular - Universidade FEEVALE"
                                                                                                                                              },
                                                                                                                                              "pangolin_lineage": {
                                                                                                                                                "value": "B.1.91"
                                                                                                                                              },
                                                                                                                                              "recency": {
                                                                                                                                                "value": "Older"
                                                                                                                                              },
                                                                                                                                              "region": {
                                                                                                                                                "value": "South America"
                                                                                                                                              },
                                                                                                                                              "region_exposure": {
                                                                                                                                                "value": "South America"
                                                                                                                                              },

                                                                                                                                              "subclade_membership": {
                                                                                                                                                "value": "20A"
                                                                                                                                              },
                                                                                                                                              "submitting_lab": {
                                                                                                                                                "value": "Bioinformatics Laboratory / LNCC"
                                                                                                                                              },
                                                                                                                                              "url": "https://www.gisaid.org"
                                                                                                                                            }
                                                                                                                                          },
                                                                                                                                          {
                                                                                                                                            "branch_attrs": {
                                                                                                                                              "mutations": {}
                                                                                                                                            },
                                                                                                                                            "name": "Brazil/29389CVL/2020",
                                                                                                                                            "node_attrs": {

                                                                                                                                              "author": {
                                                                                                                                                "author": "Sant'Anna et al.",
                                                                                                                                                "value": "Sant'Anna et al."
                                                                                                                                              },
                                                                                                                                              "clade_membership": {
                                                                                                                                                "value": "20A"
                                                                                                                                              },
                                                                                                                                              "country": {
                                                                                                                                                "value": "Brazil"
                                                                                                                                              },
                                                                                                                                              "div": 13,
                                                                                                                                              "division": {
                                                                                                                                                "value": "Rio Grande do Sul"
                                                                                                                                              },
                                                                                                                                              "division_exposure": {
                                                                                                                                                "value": "Rio Grande do Sul"
                                                                                                                                              },
                                                                                                                                              "host": {
                                                                                                                                                "value": "human"
                                                                                                                                              },
                                                                                                                                              "custom_location": {
                                                                                                                                                "confidence": {
                                                                                                                                                  "Rio Grande do Sul": 1.0
                                                                                                                                                },
                                                                                                                                                "entropy": -1.000088900581841e-12,
                                                                                                                                                "value": "Rio Grande do Sul"
                                                                                                                                              },
                                                                                                                                              "location": {
                                                                                                                                                "value": "Parob\u00e9"
                                                                                                                                              },
                                                                                                                                              "num_date": {
                                                                                                                                                "confidence": [
                                                                                                                                                  2020.8592896174864,
                                                                                                                                                  2020.8592896174864
                                                                                                                                                ],
                                                                                                                                                "value": 2020.8592896174864
                                                                                                                                              },
                                                                                                                                              "originating_lab": {
                                                                                                                                                "value": "HOSPITAL SAO FRANCISCO DE ASSIS"
                                                                                                                                              },
                                                                                                                                              "pangolin_lineage": {
                                                                                                                                                "value": "B.1.91"
                                                                                                                                              },
                                                                                                                                              "recency": {
                                                                                                                                                "value": "1-2 days ago"
                                                                                                                                              },
                                                                                                                                              "regiao": {
                                                                                                                                                "value": "taquara"
                                                                                                                                              },
                                                                                                                                              "region": {
                                                                                                                                                "value": "South America"
                                                                                                                                              },
                                                                                                                                              "region_exposure": {
                                                                                                                                                "value": "South America"
                                                                                                                                              },

                                                                                                                                              "subclade_membership": {
                                                                                                                                                "value": "20A"
                                                                                                                                              },
                                                                                                                                              "submitting_lab": {
                                                                                                                                                "value": "epiclin"
                                                                                                                                              }
                                                                                                                                            }
                                                                                                                                          }
                                                                                                                                        ],
                                                                                                                                        "name": "NODE_0001095",
                                                                                                                                        "node_attrs": {
                                                                                                                                          "clade_membership": {
                                                                                                                                            "value": "20A"
                                                                                                                                          },
                                                                                                                                          "div": 13,
                                                                                                                                          "custom_location": {
                                                                                                                                            "confidence": {
                                                                                                                                              "Rio Grande do Sul": 0.9992264994842485
                                                                                                                                            },
                                                                                                                                            "entropy": 0.006322846103643809,
                                                                                                                                            "value": "Rio Grande do Sul"
                                                                                                                                          },
                                                                                                                                          "num_date": {
                                                                                                                                            "confidence": [
                                                                                                                                              2020.776861702525,
                                                                                                                                              2020.8592896174864
                                                                                                                                            ],
                                                                                                                                            "value": 2020.8264523631249
                                                                                                                                          },
                                                                                                                                          "subclade_membership": {
                                                                                                                                            "value": "20A"
                                                                                                                                          }
                                                                                                                                        }
                                                                                                                                      },
                                                                                                                                      {
                                                                                                                                        "branch_attrs": {
                                                                                                                                          "labels": {
                                                                                                                                            "aa": "ORF1a: A3497S; ORF1b: E1264D; S: T1076S"
                                                                                                                                          },
                                                                                                                                          "mutations": {
                                                                                                                                            "ORF1a": [
                                                                                                                                              "A3497S"
                                                                                                                                            ],
                                                                                                                                            "ORF1b": [
                                                                                                                                              "E1264D"
                                                                                                                                            ],
                                                                                                                                            "S": [
                                                                                                                                              "T1076S"
                                                                                                                                            ],
                                                                                                                                            "nuc": [
                                                                                                                                              "G10754T",
                                                                                                                                              "G17259T",
                                                                                                                                              "A24788T"
                                                                                                                                            ]
                                                                                                                                          }
                                                                                                                                        },
                                                                                                                                        "children": [
                                                                                                                                          {
                                                                                                                                            "branch_attrs": {
                                                                                                                                              "labels": {
                                                                                                                                                "aa": "ORF1a: L3468V"
                                                                                                                                              },
                                                                                                                                              "mutations": {
                                                                                                                                                "ORF1a": [
                                                                                                                                                  "L3468V"
                                                                                                                                                ],
                                                                                                                                                "nuc": [
                                                                                                                                                  "T10667G"
                                                                                                                                                ]
                                                                                                                                              }
                                                                                                                                            },
                                                                                                                                            "name": "Brazil/RS-00615/2020",
                                                                                                                                            "node_attrs": {

                                                                                                                                              "author": {
                                                                                                                                                "author": "Felipe Benites et al",
                                                                                                                                                "value": "Felipe Benites et al"
                                                                                                                                              },
                                                                                                                                              "clade_membership": {
                                                                                                                                                "value": "20A"
                                                                                                                                              },
                                                                                                                                              "country": {
                                                                                                                                                "value": "Brazil"
                                                                                                                                              },
                                                                                                                                              "div": 16,
                                                                                                                                              "division": {
                                                                                                                                                "value": "Rio Grande do Sul"
                                                                                                                                              },
                                                                                                                                              "division_exposure": {
                                                                                                                                                "value": "Rio Grande do Sul"
                                                                                                                                              },
                                                                                                                                              "gisaid_epi_isl": {
                                                                                                                                                "value": "EPI_ISL_770567"
                                                                                                                                              },
                                                                                                                                              "host": {
                                                                                                                                                "value": "Human"
                                                                                                                                              },
                                                                                                                                              "custom_location": {
                                                                                                                                                "confidence": {
                                                                                                                                                  "Rio Grande do Sul": 1.0
                                                                                                                                                },
                                                                                                                                                "entropy": -1.000088900581841e-12,
                                                                                                                                                "value": "Rio Grande do Sul"
                                                                                                                                              },
                                                                                                                                              "location": {
                                                                                                                                                "value": "Linha Nova"
                                                                                                                                              },
                                                                                                                                              "num_date": {
                                                                                                                                                "confidence": [
                                                                                                                                                  2020.9002732240438,
                                                                                                                                                  2020.9002732240438
                                                                                                                                                ],
                                                                                                                                                "value": 2020.9002732240438
                                                                                                                                              },
                                                                                                                                              "originating_lab": {
                                                                                                                                                "value": "Laborat\u00f3rio de Microbiologia Molecular - Universidade FEEVALE"
                                                                                                                                              },
                                                                                                                                              "pangolin_lineage": {
                                                                                                                                                "value": "B.1.91"
                                                                                                                                              },
                                                                                                                                              "recency": {
                                                                                                                                                "value": "Older"
                                                                                                                                              },
                                                                                                                                              "region": {
                                                                                                                                                "value": "South America"
                                                                                                                                              },
                                                                                                                                              "region_exposure": {
                                                                                                                                                "value": "South America"
                                                                                                                                              },

                                                                                                                                              "subclade_membership": {
                                                                                                                                                "value": "20A"
                                                                                                                                              },
                                                                                                                                              "submitting_lab": {
                                                                                                                                                "value": "Bioinformatics Laboratory / LNCC"
                                                                                                                                              },
                                                                                                                                              "url": "https://www.gisaid.org"
                                                                                                                                            }
                                                                                                                                          },
                                                                                                                                          {
                                                                                                                                            "branch_attrs": {
                                                                                                                                              "mutations": {
                                                                                                                                                "nuc": [
                                                                                                                                                  "G242A"
                                                                                                                                                ]
                                                                                                                                              }
                                                                                                                                            },
                                                                                                                                            "name": "Brazil/RS-00694/2020",
                                                                                                                                            "node_attrs": {

                                                                                                                                              "author": {
                                                                                                                                                "author": "Felipe Benites et al",
                                                                                                                                                "value": "Felipe Benites et al"
                                                                                                                                              },
                                                                                                                                              "clade_membership": {
                                                                                                                                                "value": "20A"
                                                                                                                                              },
                                                                                                                                              "country": {
                                                                                                                                                "value": "Brazil"
                                                                                                                                              },
                                                                                                                                              "div": 16,
                                                                                                                                              "division": {
                                                                                                                                                "value": "Rio Grande do Sul"
                                                                                                                                              },
                                                                                                                                              "division_exposure": {
                                                                                                                                                "value": "Rio Grande do Sul"
                                                                                                                                              },
                                                                                                                                              "gisaid_epi_isl": {
                                                                                                                                                "value": "EPI_ISL_770630"
                                                                                                                                              },
                                                                                                                                              "host": {
                                                                                                                                                "value": "Human"
                                                                                                                                              },
                                                                                                                                              "custom_location": {
                                                                                                                                                "confidence": {
                                                                                                                                                  "Rio Grande do Sul": 1.0
                                                                                                                                                },
                                                                                                                                                "entropy": -1.000088900581841e-12,
                                                                                                                                                "value": "Rio Grande do Sul"
                                                                                                                                              },
                                                                                                                                              "location": {
                                                                                                                                                "value": "Bom Principio"
                                                                                                                                              },
                                                                                                                                              "num_date": {
                                                                                                                                                "confidence": [
                                                                                                                                                  2020.9139344262296,
                                                                                                                                                  2020.9139344262296
                                                                                                                                                ],
                                                                                                                                                "value": 2020.9139344262296
                                                                                                                                              },
                                                                                                                                              "originating_lab": {
                                                                                                                                                "value": "Laborat\u00f3rio de Microbiologia Molecular - Universidade FEEVALE"
                                                                                                                                              },
                                                                                                                                              "pangolin_lineage": {
                                                                                                                                                "value": "B.1.91"
                                                                                                                                              },
                                                                                                                                              "recency": {
                                                                                                                                                "value": "Older"
                                                                                                                                              },
                                                                                                                                              "region": {
                                                                                                                                                "value": "South America"
                                                                                                                                              },
                                                                                                                                              "region_exposure": {
                                                                                                                                                "value": "South America"
                                                                                                                                              },

                                                                                                                                              "subclade_membership": {
                                                                                                                                                "value": "20A"
                                                                                                                                              },
                                                                                                                                              "submitting_lab": {
                                                                                                                                                "value": "Bioinformatics Laboratory / LNCC"
                                                                                                                                              },
                                                                                                                                              "url": "https://www.gisaid.org"
                                                                                                                                            }
                                                                                                                                          },
                                                                                                                                          {
                                                                                                                                            "branch_attrs": {
                                                                                                                                              "mutations": {}
                                                                                                                                            },
                                                                                                                                            "children": [
                                                                                                                                              {
                                                                                                                                                "branch_attrs": {
                                                                                                                                                  "mutations": {}
                                                                                                                                                },
                                                                                                                                                "name": "Brazil/34006CVL/2020",
                                                                                                                                                "node_attrs": {

                                                                                                                                                  "author": {
                                                                                                                                                    "author": "Sant'Anna et al.",
                                                                                                                                                    "value": "Sant'Anna et al."
                                                                                                                                                  },
                                                                                                                                                  "clade_membership": {
                                                                                                                                                    "value": "20A"
                                                                                                                                                  },
                                                                                                                                                  "country": {
                                                                                                                                                    "value": "Brazil"
                                                                                                                                                  },
                                                                                                                                                  "div": 15,
                                                                                                                                                  "division": {
                                                                                                                                                    "value": "Rio Grande do Sul"
                                                                                                                                                  },
                                                                                                                                                  "division_exposure": {
                                                                                                                                                    "value": "Rio Grande do Sul"
                                                                                                                                                  },
                                                                                                                                                  "host": {
                                                                                                                                                    "value": "human"
                                                                                                                                                  },
                                                                                                                                                  "custom_location": {
                                                                                                                                                    "confidence": {
                                                                                                                                                      "Rio Grande do Sul": 1.0
                                                                                                                                                    },
                                                                                                                                                    "entropy": -1.000088900581841e-12,
                                                                                                                                                    "value": "Rio Grande do Sul"
                                                                                                                                                  },
                                                                                                                                                  "location": {
                                                                                                                                                    "value": "S\u00e3o Sebasti\u00e3o do Ca\u00ed"
                                                                                                                                                  },
                                                                                                                                                  "num_date": {
                                                                                                                                                    "confidence": [
                                                                                                                                                      2020.905737704918,
                                                                                                                                                      2020.905737704918
                                                                                                                                                    ],
                                                                                                                                                    "value": 2020.905737704918
                                                                                                                                                  },
                                                                                                                                                  "originating_lab": {
                                                                                                                                                    "value": "CENTRO DE SAUDE DR BRUNO CASSEL"
                                                                                                                                                  },
                                                                                                                                                  "pangolin_lineage": {
                                                                                                                                                    "value": "B.1.91"
                                                                                                                                                  },
                                                                                                                                                  "recency": {
                                                                                                                                                    "value": "1-2 days ago"
                                                                                                                                                  },
                                                                                                                                                  "regiao": {
                                                                                                                                                    "value": "canoas"
                                                                                                                                                  },
                                                                                                                                                  "region": {
                                                                                                                                                    "value": "South America"
                                                                                                                                                  },
                                                                                                                                                  "region_exposure": {
                                                                                                                                                    "value": "South America"
                                                                                                                                                  },

                                                                                                                                                  "subclade_membership": {
                                                                                                                                                    "value": "20A"
                                                                                                                                                  },
                                                                                                                                                  "submitting_lab": {
                                                                                                                                                    "value": "epiclin"
                                                                                                                                                  }
                                                                                                                                                }
                                                                                                                                              },
                                                                                                                                              {
                                                                                                                                                "branch_attrs": {
                                                                                                                                                  "mutations": {}
                                                                                                                                                },
                                                                                                                                                "name": "Brazil/RS-00672/2020",
                                                                                                                                                "node_attrs": {

                                                                                                                                                  "author": {
                                                                                                                                                    "author": "Felipe Benites et al",
                                                                                                                                                    "value": "Felipe Benites et al"
                                                                                                                                                  },
                                                                                                                                                  "clade_membership": {
                                                                                                                                                    "value": "20A"
                                                                                                                                                  },
                                                                                                                                                  "country": {
                                                                                                                                                    "value": "Brazil"
                                                                                                                                                  },
                                                                                                                                                  "div": 15,
                                                                                                                                                  "division": {
                                                                                                                                                    "value": "Rio Grande do Sul"
                                                                                                                                                  },
                                                                                                                                                  "division_exposure": {
                                                                                                                                                    "value": "Rio Grande do Sul"
                                                                                                                                                  },
                                                                                                                                                  "gisaid_epi_isl": {
                                                                                                                                                    "value": "EPI_ISL_770613"
                                                                                                                                                  },
                                                                                                                                                  "host": {
                                                                                                                                                    "value": "Human"
                                                                                                                                                  },
                                                                                                                                                  "custom_location": {
                                                                                                                                                    "confidence": {
                                                                                                                                                      "Rio Grande do Sul": 1.0
                                                                                                                                                    },
                                                                                                                                                    "entropy": -1.000088900581841e-12,
                                                                                                                                                    "value": "Rio Grande do Sul"
                                                                                                                                                  },
                                                                                                                                                  "location": {
                                                                                                                                                    "value": "Tupandi"
                                                                                                                                                  },
                                                                                                                                                  "num_date": {
                                                                                                                                                    "confidence": [
                                                                                                                                                      2020.905737704918,
                                                                                                                                                      2020.905737704918
                                                                                                                                                    ],
                                                                                                                                                    "value": 2020.905737704918
                                                                                                                                                  },
                                                                                                                                                  "originating_lab": {
                                                                                                                                                    "value": "Laborat\u00f3rio de Microbiologia Molecular - Universidade FEEVALE"
                                                                                                                                                  },
                                                                                                                                                  "pangolin_lineage": {
                                                                                                                                                    "value": "B.1.91"
                                                                                                                                                  },
                                                                                                                                                  "recency": {
                                                                                                                                                    "value": "Older"
                                                                                                                                                  },
                                                                                                                                                  "region": {
                                                                                                                                                    "value": "South America"
                                                                                                                                                  },
                                                                                                                                                  "region_exposure": {
                                                                                                                                                    "value": "South America"
                                                                                                                                                  },

                                                                                                                                                  "subclade_membership": {
                                                                                                                                                    "value": "20A"
                                                                                                                                                  },
                                                                                                                                                  "submitting_lab": {
                                                                                                                                                    "value": "Bioinformatics Laboratory / LNCC"
                                                                                                                                                  },
                                                                                                                                                  "url": "https://www.gisaid.org"
                                                                                                                                                }
                                                                                                                                              }
                                                                                                                                            ],
                                                                                                                                            "name": "NODE_0001115",
                                                                                                                                            "node_attrs": {
                                                                                                                                              "clade_membership": {
                                                                                                                                                "value": "20A"
                                                                                                                                              },
                                                                                                                                              "div": 15,
                                                                                                                                              "custom_location": {
                                                                                                                                                "confidence": {
                                                                                                                                                  "Rio Grande do Sul": 0.9992869941111338
                                                                                                                                                },
                                                                                                                                                "entropy": 0.005886682982322205,
                                                                                                                                                "value": "Rio Grande do Sul"
                                                                                                                                              },
                                                                                                                                              "num_date": {
                                                                                                                                                "confidence": [
                                                                                                                                                  2020.8647735748332,
                                                                                                                                                  2020.905737704918
                                                                                                                                                ],
                                                                                                                                                "value": 2020.9023665899258
                                                                                                                                              },
                                                                                                                                              "subclade_membership": {
                                                                                                                                                "value": "20A"
                                                                                                                                              }
                                                                                                                                            }
                                                                                                                                          }
                                                                                                                                        ],
                                                                                                                                        "name": "NODE_0001096",
                                                                                                                                        "node_attrs": {
                                                                                                                                          "clade_membership": {
                                                                                                                                            "value": "20A"
                                                                                                                                          },
                                                                                                                                          "div": 15,
                                                                                                                                          "custom_location": {
                                                                                                                                            "confidence": {
                                                                                                                                              "Rio Grande do Sul": 0.9999204401332737
                                                                                                                                            },
                                                                                                                                            "entropy": 0.0008306058786508669,
                                                                                                                                            "value": "Rio Grande do Sul"
                                                                                                                                          },
                                                                                                                                          "num_date": {
                                                                                                                                            "confidence": [
                                                                                                                                              2020.7759782835303,
                                                                                                                                              2020.8946459320277
                                                                                                                                            ],
                                                                                                                                            "value": 2020.8756648232934
                                                                                                                                          },
                                                                                                                                          "subclade_membership": {
                                                                                                                                            "value": "20A"
                                                                                                                                          }
                                                                                                                                        }
                                                                                                                                      }
                                                                                                                                    ],
                                                                                                                                    "name": "NODE_0001112",
                                                                                                                                    "node_attrs": {
                                                                                                                                      "clade_membership": {
                                                                                                                                        "value": "20A"
                                                                                                                                      },
                                                                                                                                      "div": 12,
                                                                                                                                      "custom_location": {
                                                                                                                                        "confidence": {
                                                                                                                                          "Rio Grande do Sul": 0.9991535449599079
                                                                                                                                        },
                                                                                                                                        "entropy": 0.006842548230208978,
                                                                                                                                        "value": "Rio Grande do Sul"
                                                                                                                                      },
                                                                                                                                      "num_date": {
                                                                                                                                        "confidence": [
                                                                                                                                          2020.453236771948,
                                                                                                                                          2020.8340407407643
                                                                                                                                        ],
                                                                                                                                        "value": 2020.724760905409
                                                                                                                                      },
                                                                                                                                      "subclade_membership": {
                                                                                                                                        "value": "20A"
                                                                                                                                      }
                                                                                                                                    }
                                                                                                                                  }
                                                                                                                                ],
                                                                                                                                "name": "NODE_0001093",
                                                                                                                                "node_attrs": {
                                                                                                                                  "clade_membership": {
                                                                                                                                    "value": "20A"
                                                                                                                                  },
                                                                                                                                  "div": 12,
                                                                                                                                  "custom_location": {
                                                                                                                                    "confidence": {
                                                                                                                                      "Rio Grande do Sul": 0.9991546130214224
                                                                                                                                    },
                                                                                                                                    "entropy": 0.006834990205364729,
                                                                                                                                    "value": "Rio Grande do Sul"
                                                                                                                                  },
                                                                                                                                  "num_date": {
                                                                                                                                    "confidence": [
                                                                                                                                      2020.5075776559427,
                                                                                                                                      2020.6187002335978
                                                                                                                                    ],
                                                                                                                                    "value": 2020.5722605631374
                                                                                                                                  },
                                                                                                                                  "subclade_membership": {
                                                                                                                                    "value": "20A"
                                                                                                                                  }
                                                                                                                                }
                                                                                                                              }
                                                                                                                            ],
                                                                                                                            "name": "NODE_0001092",
                                                                                                                            "node_attrs": {
                                                                                                                              "clade_membership": {
                                                                                                                                "value": "20A"
                                                                                                                              },
                                                                                                                              "div": 11,
                                                                                                                              "custom_location": {
                                                                                                                                "confidence": {
                                                                                                                                  "Rio Grande do Sul": 0.9991549483809429
                                                                                                                                },
                                                                                                                                "entropy": 0.006832615757193073,
                                                                                                                                "value": "Rio Grande do Sul"
                                                                                                                              },
                                                                                                                              "num_date": {
                                                                                                                                "confidence": [
                                                                                                                                  2020.4449245887552,
                                                                                                                                  2020.4849726775956
                                                                                                                                ],
                                                                                                                                "value": 2020.4849726775956
                                                                                                                              },
                                                                                                                              "subclade_membership": {
                                                                                                                                "value": "20A"
                                                                                                                              }
                                                                                                                            }
                                                                                                                          }
                                                                                                                        ],
                                                                                                                        "name": "NODE_0001108",
                                                                                                                        "node_attrs": {
                                                                                                                          "clade_membership": {
                                                                                                                            "value": "20A"
                                                                                                                          },
                                                                                                                          "div": 10,
                                                                                                                          "custom_location": {
                                                                                                                            "confidence": {
                                                                                                                              "Rio Grande do Sul": 0.9991578237934267
                                                                                                                            },
                                                                                                                            "entropy": 0.006812251109910907,
                                                                                                                            "value": "Rio Grande do Sul"
                                                                                                                          },
                                                                                                                          "num_date": {
                                                                                                                            "confidence": [
                                                                                                                              2020.4009430874053,
                                                                                                                              2020.4275956284152
                                                                                                                            ],
                                                                                                                            "value": 2020.4275956284152
                                                                                                                          },
                                                                                                                          "subclade_membership": {
                                                                                                                            "value": "20A"
                                                                                                                          }
                                                                                                                        }
                                                                                                                      }
                                                                                                                    ],
                                                                                                                    "name": "NODE_0001106",
                                                                                                                    "node_attrs": {
                                                                                                                      "clade_membership": {
                                                                                                                        "value": "20A"
                                                                                                                      },
                                                                                                                      "div": 10,
                                                                                                                      "custom_location": {
                                                                                                                        "confidence": {
                                                                                                                          "Rio Grande do Sul": 0.9991913033037222
                                                                                                                        },
                                                                                                                        "entropy": 0.006574383929469598,
                                                                                                                        "value": "Rio Grande do Sul"
                                                                                                                      },
                                                                                                                      "num_date": {
                                                                                                                        "confidence": [
                                                                                                                          2020.3710236291054,
                                                                                                                          2020.425024767821
                                                                                                                        ],
                                                                                                                        "value": 2020.4072533463418
                                                                                                                      },
                                                                                                                      "subclade_membership": {
                                                                                                                        "value": "20A"
                                                                                                                      }
                                                                                                                    }
                                                                                                                  }
                                                                                                                ],
                                                                                                                "name": "NODE_0001087",
                                                                                                                "node_attrs": {
                                                                                                                  "clade_membership": {
                                                                                                                    "value": "20A"
                                                                                                                  },
                                                                                                                  "div": 10,
                                                                                                                  "custom_location": {
                                                                                                                    "confidence": {
                                                                                                                      "Rio Grande do Sul": 0.9995823447868879
                                                                                                                    },
                                                                                                                    "entropy": 0.003669683855028848,
                                                                                                                    "value": "Rio Grande do Sul"
                                                                                                                  },
                                                                                                                  "num_date": {
                                                                                                                    "confidence": [
                                                                                                                      2020.3553088795536,
                                                                                                                      2020.4190589843236
                                                                                                                    ],
                                                                                                                    "value": 2020.3915124956995
                                                                                                                  },
                                                                                                                  "subclade_membership": {
                                                                                                                    "value": "20A"
                                                                                                                  }
                                                                                                                }
                                                                                                              }
                                                                                                            ],
                                                                                                            "name": "NODE_0001086",
                                                                                                            "node_attrs": {
                                                                                                              "clade_membership": {
                                                                                                                "value": "20A"
                                                                                                              },
                                                                                                              "div": 9,
                                                                                                              "custom_location": {
                                                                                                                "confidence": {
                                                                                                                  "Brazil": 0.03354763828810536,
                                                                                                                  "Europe": 0.003207800712736445,
                                                                                                                  "Rio Grande do Sul": 0.9612969651921538,
                                                                                                                  "South America": 0.001489801578520033
                                                                                                                },
                                                                                                                "entropy": 0.18401633431726985,
                                                                                                                "value": "Rio Grande do Sul"
                                                                                                              },
                                                                                                              "num_date": {
                                                                                                                "confidence": [
                                                                                                                  2020.302722341244,
                                                                                                                  2020.4085902029024
                                                                                                                ],
                                                                                                                "value": 2020.3546168459973
                                                                                                              },
                                                                                                              "subclade_membership": {
                                                                                                                "value": "20A"
                                                                                                              }
                                                                                                            }
                                                                                                          }
                                                                                                        ],
                                                                                                        "name": "NODE_0001101",
                                                                                                        "node_attrs": {
                                                                                                          "clade_membership": {
                                                                                                            "value": "20A"
                                                                                                          },
                                                                                                          "div": 4,
                                                                                                          "custom_location": {
                                                                                                            "confidence": {
                                                                                                              "Asia": 0.032363501617871444,
                                                                                                              "Brazil": 0.016832557489739195,
                                                                                                              "Europe": 0.8991643415199252,
                                                                                                              "South America": 0.03331386140324339
                                                                                                            },
                                                                                                            "entropy": 0.4822456878898871,
                                                                                                            "value": "Europe"
                                                                                                          },
                                                                                                          "num_date": {
                                                                                                            "confidence": [
                                                                                                              2020.1628348510324,
                                                                                                              2020.2445110159981
                                                                                                            ],
                                                                                                            "value": 2020.1892645344076
                                                                                                          },
                                                                                                          "subclade_membership": {
                                                                                                            "value": "20A"
                                                                                                          }
                                                                                                        }
                                                                                                      }
                                                                                                    ],
                                                                                                    "name": "NODE_0001099",
                                                                                                    "node_attrs": {
                                                                                                      "clade_membership": {
                                                                                                        "value": "20A"
                                                                                                      },
                                                                                                      "div": 4,
                                                                                                      "custom_location": {
                                                                                                        "confidence": {
                                                                                                          "Africa": 0.0026165762936285067,
                                                                                                          "Asia": 0.06302369430391197,
                                                                                                          "Europe": 0.9187944100125838,
                                                                                                          "South America": 0.013362664690418444
                                                                                                        },
                                                                                                        "entropy": 0.3409688883764598,
                                                                                                        "value": "Europe"
                                                                                                      },
                                                                                                      "num_date": {
                                                                                                        "confidence": [
                                                                                                          2020.173221566135,
                                                                                                          2020.1870624020416
                                                                                                        ],
                                                                                                        "value": 2020.1815807822327
                                                                                                      },
                                                                                                      "subclade_membership": {
                                                                                                        "value": "20A"
                                                                                                      }
                                                                                                    }
                                                                                                  },
                                                                                                  {
                                                                                                    "branch_attrs": {
                                                                                                      "mutations": {}
                                                                                                    },
                                                                                                    "children": [
                                                                                                      {
                                                                                                        "branch_attrs": {
                                                                                                          "mutations": {}
                                                                                                        },
                                                                                                        "children": [
                                                                                                          {
                                                                                                            "branch_attrs": {
                                                                                                              "mutations": {}
                                                                                                            },
                                                                                                            "children": [
                                                                                                              {
                                                                                                                "branch_attrs": {
                                                                                                                  "mutations": {}
                                                                                                                },
                                                                                                                "children": [
                                                                                                                  {
                                                                                                                    "branch_attrs": {
                                                                                                                      "labels": {
                                                                                                                        "aa": "ORF1b: M371I"
                                                                                                                      },
                                                                                                                      "mutations": {
                                                                                                                        "ORF1b": [
                                                                                                                          "M371I"
                                                                                                                        ],
                                                                                                                        "nuc": [
                                                                                                                          "G14580T"
                                                                                                                        ]
                                                                                                                      }
                                                                                                                    },
                                                                                                                    "name": "Poland/PL_P17/2020",
                                                                                                                    "node_attrs": {

                                                                                                                      "author": {
                                                                                                                        "author": "Marek Sanak et al",
                                                                                                                        "value": "Marek Sanak et al"
                                                                                                                      },
                                                                                                                      "clade_membership": {
                                                                                                                        "value": "20A"
                                                                                                                      },
                                                                                                                      "country": {
                                                                                                                        "value": "Europe"
                                                                                                                      },
                                                                                                                      "div": 5,
                                                                                                                      "division": {
                                                                                                                        "value": "Europe"
                                                                                                                      },
                                                                                                                      "division_exposure": {
                                                                                                                        "value": "Europe"
                                                                                                                      },
                                                                                                                      "genbank_accession": {
                                                                                                                        "value": "MT511073.1"
                                                                                                                      },
                                                                                                                      "gisaid_epi_isl": {
                                                                                                                        "value": "EPI_ISL_451978"
                                                                                                                      },
                                                                                                                      "host": {
                                                                                                                        "value": "Human"
                                                                                                                      },
                                                                                                                      "custom_location": {
                                                                                                                        "confidence": {
                                                                                                                          "Europe": 1.0
                                                                                                                        },
                                                                                                                        "entropy": -1.000088900581841e-12,
                                                                                                                        "value": "Europe"
                                                                                                                      },
                                                                                                                      "num_date": {
                                                                                                                        "confidence": [
                                                                                                                          2020.25,
                                                                                                                          2020.25
                                                                                                                        ],
                                                                                                                        "value": 2020.25
                                                                                                                      },
                                                                                                                      "originating_lab": {
                                                                                                                        "value": "1. ViroGenetics - BSL3 Laboratory of Virology, Ma\u0142opolska Centre of Biotechnology, Jagiellonian University; 2. II Department of Internal Medicine, Faculty of Medicine, Jagiellonian University Medical College; 3. DIAGNOSTYKA Ltd."
                                                                                                                      },
                                                                                                                      "pangolin_lineage": {
                                                                                                                        "value": "B.1.153"
                                                                                                                      },
                                                                                                                      "recency": {
                                                                                                                        "value": "Older"
                                                                                                                      },
                                                                                                                      "region": {
                                                                                                                        "value": "Europe"
                                                                                                                      },
                                                                                                                      "region_exposure": {
                                                                                                                        "value": "Europe"
                                                                                                                      },

                                                                                                                      "subclade_membership": {
                                                                                                                        "value": "20A"
                                                                                                                      },
                                                                                                                      "submitting_lab": {
                                                                                                                        "value": "1. ViroGenetics - BSL3 Laboratory of Virology, Ma\u0142opolska Centre of Biotechnology, Jagiellonian University; 2. II Department of Internal Medicine, Faculty of Medicine, Jagiellonian University Medical College."
                                                                                                                      },
                                                                                                                      "url": "https://www.gisaid.org"
                                                                                                                    }
                                                                                                                  },
                                                                                                                  {
                                                                                                                    "branch_attrs": {
                                                                                                                      "labels": {
                                                                                                                        "aa": "S: P337S"
                                                                                                                      },
                                                                                                                      "mutations": {
                                                                                                                        "S": [
                                                                                                                          "P337S"
                                                                                                                        ],
                                                                                                                        "nuc": [
                                                                                                                          "C22571T"
                                                                                                                        ]
                                                                                                                      }
                                                                                                                    },
                                                                                                                    "children": [
                                                                                                                      {
                                                                                                                        "branch_attrs": {
                                                                                                                          "mutations": {}
                                                                                                                        },
                                                                                                                        "name": "Poland/1111628/2020",
                                                                                                                        "node_attrs": {

                                                                                                                          "author": {
                                                                                                                            "author": "Maciej Grzybek et al",
                                                                                                                            "value": "Maciej Grzybek et al"
                                                                                                                          },
                                                                                                                          "clade_membership": {
                                                                                                                            "value": "20A"
                                                                                                                          },
                                                                                                                          "country": {
                                                                                                                            "value": "Europe"
                                                                                                                          },
                                                                                                                          "div": 5,
                                                                                                                          "division": {
                                                                                                                            "value": "Europe"
                                                                                                                          },
                                                                                                                          "division_exposure": {
                                                                                                                            "value": "Europe"
                                                                                                                          },
                                                                                                                          "gisaid_epi_isl": {
                                                                                                                            "value": "EPI_ISL_450530"
                                                                                                                          },
                                                                                                                          "host": {
                                                                                                                            "value": "Human"
                                                                                                                          },
                                                                                                                          "custom_location": {
                                                                                                                            "confidence": {
                                                                                                                              "Europe": 1.0
                                                                                                                            },
                                                                                                                            "entropy": -1.000088900581841e-12,
                                                                                                                            "value": "Europe"
                                                                                                                          },
                                                                                                                          "num_date": {
                                                                                                                            "confidence": [
                                                                                                                              2020.25,
                                                                                                                              2020.25
                                                                                                                            ],
                                                                                                                            "value": 2020.25
                                                                                                                          },
                                                                                                                          "originating_lab": {
                                                                                                                            "value": "Hematology Laboratory, Section of Molecular Diagnostics, University Clinical Centre, Medical University of Gdansk"
                                                                                                                          },
                                                                                                                          "pangolin_lineage": {
                                                                                                                            "value": "B.1"
                                                                                                                          },
                                                                                                                          "recency": {
                                                                                                                            "value": "Older"
                                                                                                                          },
                                                                                                                          "region": {
                                                                                                                            "value": "Europe"
                                                                                                                          },
                                                                                                                          "region_exposure": {
                                                                                                                            "value": "Europe"
                                                                                                                          },

                                                                                                                          "subclade_membership": {
                                                                                                                            "value": "20A"
                                                                                                                          },
                                                                                                                          "submitting_lab": {
                                                                                                                            "value": "Department of Virology, Faculty of Medicine, University of Helsinki, Helsinki, Finland"
                                                                                                                          },
                                                                                                                          "url": "https://www.gisaid.org"
                                                                                                                        }
                                                                                                                      },
                                                                                                                      {
                                                                                                                        "branch_attrs": {
                                                                                                                          "mutations": {}
                                                                                                                        },
                                                                                                                        "name": "Poland/Pom10/2020",
                                                                                                                        "node_attrs": {

                                                                                                                          "author": {
                                                                                                                            "author": "Lukasz Rabalski et al",
                                                                                                                            "value": "Lukasz Rabalski et al"
                                                                                                                          },
                                                                                                                          "clade_membership": {
                                                                                                                            "value": "20A"
                                                                                                                          },
                                                                                                                          "country": {
                                                                                                                            "value": "Europe"
                                                                                                                          },
                                                                                                                          "div": 5,
                                                                                                                          "division": {
                                                                                                                            "value": "Europe"
                                                                                                                          },
                                                                                                                          "division_exposure": {
                                                                                                                            "value": "Europe"
                                                                                                                          },
                                                                                                                          "gisaid_epi_isl": {
                                                                                                                            "value": "EPI_ISL_451651"
                                                                                                                          },
                                                                                                                          "host": {
                                                                                                                            "value": "Human"
                                                                                                                          },
                                                                                                                          "custom_location": {
                                                                                                                            "confidence": {
                                                                                                                              "Europe": 1.0
                                                                                                                            },
                                                                                                                            "entropy": -1.000088900581841e-12,
                                                                                                                            "value": "Europe"
                                                                                                                          },
                                                                                                                          "num_date": {
                                                                                                                            "confidence": [
                                                                                                                              2020.3210382513662,
                                                                                                                              2020.3210382513662
                                                                                                                            ],
                                                                                                                            "value": 2020.3210382513662
                                                                                                                          },
                                                                                                                          "originating_lab": {
                                                                                                                            "value": "Hematology Laboratory, Section of Molecular Diagnostics, University Clinical Centre, Medical University of Gdansk"
                                                                                                                          },
                                                                                                                          "pangolin_lineage": {
                                                                                                                            "value": "B.1"
                                                                                                                          },
                                                                                                                          "recency": {
                                                                                                                            "value": "Older"
                                                                                                                          },
                                                                                                                          "region": {
                                                                                                                            "value": "Europe"
                                                                                                                          },
                                                                                                                          "region_exposure": {
                                                                                                                            "value": "Europe"
                                                                                                                          },

                                                                                                                          "subclade_membership": {
                                                                                                                            "value": "20A"
                                                                                                                          },
                                                                                                                          "submitting_lab": {
                                                                                                                            "value": "Laboratory of Recombinant Vaccines"
                                                                                                                          },
                                                                                                                          "url": "https://www.gisaid.org"
                                                                                                                        }
                                                                                                                      }
                                                                                                                    ],
                                                                                                                    "name": "NODE_0001285",
                                                                                                                    "node_attrs": {
                                                                                                                      "clade_membership": {
                                                                                                                        "value": "20A"
                                                                                                                      },
                                                                                                                      "div": 5,
                                                                                                                      "custom_location": {
                                                                                                                        "confidence": {
                                                                                                                          "Asia": 0.0034512931439645857,
                                                                                                                          "Europe": 0.9929443845210738,
                                                                                                                          "South America": 0.002307524161754737
                                                                                                                        },
                                                                                                                        "entropy": 0.05025546874390007,
                                                                                                                        "value": "Europe"
                                                                                                                      },
                                                                                                                      "num_date": {
                                                                                                                        "confidence": [
                                                                                                                          2020.2313422485033,
                                                                                                                          2020.25
                                                                                                                        ],
                                                                                                                        "value": 2020.25
                                                                                                                      },
                                                                                                                      "subclade_membership": {
                                                                                                                        "value": "20A"
                                                                                                                      }
                                                                                                                    }
                                                                                                                  }
                                                                                                                ],
                                                                                                                "name": "NODE_0001128",
                                                                                                                "node_attrs": {
                                                                                                                  "clade_membership": {
                                                                                                                    "value": "20A"
                                                                                                                  },
                                                                                                                  "div": 4,
                                                                                                                  "custom_location": {
                                                                                                                    "confidence": {
                                                                                                                      "Africa": 0.0011938203052779498,
                                                                                                                      "Asia": 0.0052666887576508685,
                                                                                                                      "Europe": 0.9877076508332642,
                                                                                                                      "South America": 0.005311918838501166
                                                                                                                    },
                                                                                                                    "entropy": 0.0799111980623826,
                                                                                                                    "value": "Europe"
                                                                                                                  },
                                                                                                                  "num_date": {
                                                                                                                    "confidence": [
                                                                                                                      2020.2026843851304,
                                                                                                                      2020.2354875023175
                                                                                                                    ],
                                                                                                                    "value": 2020.2240018164896
                                                                                                                  },
                                                                                                                  "subclade_membership": {
                                                                                                                    "value": "20A"
                                                                                                                  }
                                                                                                                }
                                                                                                              },
                                                                                                              {
                                                                                                                "branch_attrs": {
                                                                                                                  "mutations": {}
                                                                                                                },
                                                                                                                "children": [
                                                                                                                  {
                                                                                                                    "branch_attrs": {
                                                                                                                      "labels": {
                                                                                                                        "aa": "ORF1a: P2046S; ORF1b: T1162I"
                                                                                                                      },
                                                                                                                      "mutations": {
                                                                                                                        "ORF1a": [
                                                                                                                          "P2046S"
                                                                                                                        ],
                                                                                                                        "ORF1b": [
                                                                                                                          "T1162I"
                                                                                                                        ],
                                                                                                                        "nuc": [
                                                                                                                          "C6401T",
                                                                                                                          "C16952T"
                                                                                                                        ]
                                                                                                                      }
                                                                                                                    },
                                                                                                                    "name": "Finland/5May56S6/2020",
                                                                                                                    "node_attrs": {

                                                                                                                      "author": {
                                                                                                                        "author": "Teemu Smura et al",
                                                                                                                        "value": "Teemu Smura et al B"
                                                                                                                      },
                                                                                                                      "clade_membership": {
                                                                                                                        "value": "20A"
                                                                                                                      },
                                                                                                                      "country": {
                                                                                                                        "value": "Europe"
                                                                                                                      },
                                                                                                                      "div": 6,
                                                                                                                      "division": {
                                                                                                                        "value": "Europe"
                                                                                                                      },
                                                                                                                      "division_exposure": {
                                                                                                                        "value": "Europe"
                                                                                                                      },
                                                                                                                      "gisaid_epi_isl": {
                                                                                                                        "value": "EPI_ISL_481704"
                                                                                                                      },
                                                                                                                      "host": {
                                                                                                                        "value": "Human"
                                                                                                                      },
                                                                                                                      "custom_location": {
                                                                                                                        "confidence": {
                                                                                                                          "Europe": 0.9999999999999999
                                                                                                                        },
                                                                                                                        "entropy": -9.99866855976916e-13,
                                                                                                                        "value": "Europe"
                                                                                                                      },
                                                                                                                      "num_date": {
                                                                                                                        "confidence": [
                                                                                                                          2020.3428961748634,
                                                                                                                          2020.3428961748634
                                                                                                                        ],
                                                                                                                        "value": 2020.3428961748634
                                                                                                                      },
                                                                                                                      "originating_lab": {
                                                                                                                        "value": "Department of Virology and Immunology, University of Helsinki and Helsinki University Hospital, Huslab Finland"
                                                                                                                      },
                                                                                                                      "pangolin_lineage": {
                                                                                                                        "value": "B.1"
                                                                                                                      },
                                                                                                                      "recency": {
                                                                                                                        "value": "Older"
                                                                                                                      },
                                                                                                                      "region": {
                                                                                                                        "value": "Europe"
                                                                                                                      },
                                                                                                                      "region_exposure": {
                                                                                                                        "value": "Europe"
                                                                                                                      },

                                                                                                                      "subclade_membership": {
                                                                                                                        "value": "20A"
                                                                                                                      },
                                                                                                                      "submitting_lab": {
                                                                                                                        "value": "Department of Virology, Faculty of Medicine, University of Helsinki, Helsinki, Finland"
                                                                                                                      },
                                                                                                                      "url": "https://www.gisaid.org"
                                                                                                                    }
                                                                                                                  },
                                                                                                                  {
                                                                                                                    "branch_attrs": {
                                                                                                                      "mutations": {
                                                                                                                        "nuc": [
                                                                                                                          "T26512C"
                                                                                                                        ]
                                                                                                                      }
                                                                                                                    },
                                                                                                                    "children": [
                                                                                                                      {
                                                                                                                        "branch_attrs": {
                                                                                                                          "mutations": {}
                                                                                                                        },
                                                                                                                        "name": "Ecuador/USFQ-004/2020",
                                                                                                                        "node_attrs": {

                                                                                                                          "author": {
                                                                                                                            "author": "Belen Prado-Vivar et al",
                                                                                                                            "value": "Belen Prado-Vivar et al"
                                                                                                                          },
                                                                                                                          "clade_membership": {
                                                                                                                            "value": "20A"
                                                                                                                          },
                                                                                                                          "country": {
                                                                                                                            "value": "Ecuador"
                                                                                                                          },
                                                                                                                          "div": 5,
                                                                                                                          "division": {
                                                                                                                            "value": "Pichincha"
                                                                                                                          },
                                                                                                                          "division_exposure": {
                                                                                                                            "value": "Pichincha"
                                                                                                                          },
                                                                                                                          "gisaid_epi_isl": {
                                                                                                                            "value": "EPI_ISL_477014"
                                                                                                                          },
                                                                                                                          "host": {
                                                                                                                            "value": "Human"
                                                                                                                          },
                                                                                                                          "custom_location": {
                                                                                                                            "confidence": {
                                                                                                                              "South America": 1.0
                                                                                                                            },
                                                                                                                            "entropy": -1.000088900581841e-12,
                                                                                                                            "value": "South America"
                                                                                                                          },
                                                                                                                          "num_date": {
                                                                                                                            "confidence": [
                                                                                                                              2020.2445355191257,
                                                                                                                              2020.2445355191257
                                                                                                                            ],
                                                                                                                            "value": 2020.2445355191257
                                                                                                                          },
                                                                                                                          "originating_lab": {
                                                                                                                            "value": "Institute of Microbiology, Universidad San Francisco de Quito"
                                                                                                                          },
                                                                                                                          "pangolin_lineage": {
                                                                                                                            "value": "B.1.67"
                                                                                                                          },
                                                                                                                          "recency": {
                                                                                                                            "value": "Older"
                                                                                                                          },
                                                                                                                          "region": {
                                                                                                                            "value": "South America"
                                                                                                                          },
                                                                                                                          "region_exposure": {
                                                                                                                            "value": "South America"
                                                                                                                          },

                                                                                                                          "subclade_membership": {
                                                                                                                            "value": "20A"
                                                                                                                          },
                                                                                                                          "submitting_lab": {
                                                                                                                            "value": "Institute of Microbiology, Universidad San Francisco de Quito"
                                                                                                                          },
                                                                                                                          "url": "https://www.gisaid.org"
                                                                                                                        }
                                                                                                                      },
                                                                                                                      {
                                                                                                                        "branch_attrs": {
                                                                                                                          "mutations": {}
                                                                                                                        },
                                                                                                                        "children": [
                                                                                                                          {
                                                                                                                            "branch_attrs": {
                                                                                                                              "mutations": {}
                                                                                                                            },
                                                                                                                            "name": "Ecuador/USFQ-020/2020",
                                                                                                                            "node_attrs": {

                                                                                                                              "author": {
                                                                                                                                "author": "Sully M\u00e1rquez et al",
                                                                                                                                "value": "Sully M\u00e1rquez et al"
                                                                                                                              },
                                                                                                                              "clade_membership": {
                                                                                                                                "value": "20A"
                                                                                                                              },
                                                                                                                              "country": {
                                                                                                                                "value": "Ecuador"
                                                                                                                              },
                                                                                                                              "div": 5,
                                                                                                                              "division": {
                                                                                                                                "value": "Los Rios"
                                                                                                                              },
                                                                                                                              "division_exposure": {
                                                                                                                                "value": "Los Rios"
                                                                                                                              },
                                                                                                                              "gisaid_epi_isl": {
                                                                                                                                "value": "EPI_ISL_471267"
                                                                                                                              },
                                                                                                                              "host": {
                                                                                                                                "value": "Human"
                                                                                                                              },
                                                                                                                              "custom_location": {
                                                                                                                                "confidence": {
                                                                                                                                  "South America": 1.0
                                                                                                                                },
                                                                                                                                "entropy": -1.000088900581841e-12,
                                                                                                                                "value": "South America"
                                                                                                                              },
                                                                                                                              "location": {
                                                                                                                                "value": "Babahoyo"
                                                                                                                              },
                                                                                                                              "num_date": {
                                                                                                                                "confidence": [
                                                                                                                                  2020.2937158469945,
                                                                                                                                  2020.2937158469945
                                                                                                                                ],
                                                                                                                                "value": 2020.2937158469945
                                                                                                                              },
                                                                                                                              "originating_lab": {
                                                                                                                                "value": "Hospital IESS Babahoyo"
                                                                                                                              },
                                                                                                                              "pangolin_lineage": {
                                                                                                                                "value": "B.1.67"
                                                                                                                              },
                                                                                                                              "recency": {
                                                                                                                                "value": "Older"
                                                                                                                              },
                                                                                                                              "region": {
                                                                                                                                "value": "South America"
                                                                                                                              },
                                                                                                                              "region_exposure": {
                                                                                                                                "value": "South America"
                                                                                                                              },

                                                                                                                              "subclade_membership": {
                                                                                                                                "value": "20A"
                                                                                                                              },
                                                                                                                              "submitting_lab": {
                                                                                                                                "value": "Institute of Microbiology, Universidad San Francisco de Quito"
                                                                                                                              },
                                                                                                                              "url": "https://www.gisaid.org"
                                                                                                                            }
                                                                                                                          },
                                                                                                                          {
                                                                                                                            "branch_attrs": {
                                                                                                                              "mutations": {}
                                                                                                                            },
                                                                                                                            "children": [
                                                                                                                              {
                                                                                                                                "branch_attrs": {
                                                                                                                                  "mutations": {}
                                                                                                                                },
                                                                                                                                "name": "Ecuador/USFQ-110/2020",
                                                                                                                                "node_attrs": {

                                                                                                                                  "author": {
                                                                                                                                    "author": "Bel\u00e9n Prado-Vivar et al",
                                                                                                                                    "value": "Bel\u00e9n Prado-Vivar et al"
                                                                                                                                  },
                                                                                                                                  "clade_membership": {
                                                                                                                                    "value": "20A"
                                                                                                                                  },
                                                                                                                                  "country": {
                                                                                                                                    "value": "Ecuador"
                                                                                                                                  },
                                                                                                                                  "div": 5,
                                                                                                                                  "division": {
                                                                                                                                    "value": "Pichincha"
                                                                                                                                  },
                                                                                                                                  "division_exposure": {
                                                                                                                                    "value": "Pichincha"
                                                                                                                                  },
                                                                                                                                  "gisaid_epi_isl": {
                                                                                                                                    "value": "EPI_ISL_486845"
                                                                                                                                  },
                                                                                                                                  "host": {
                                                                                                                                    "value": "Human"
                                                                                                                                  },
                                                                                                                                  "custom_location": {
                                                                                                                                    "confidence": {
                                                                                                                                      "South America": 1.0
                                                                                                                                    },
                                                                                                                                    "entropy": -1.000088900581841e-12,
                                                                                                                                    "value": "South America"
                                                                                                                                  },
                                                                                                                                  "location": {
                                                                                                                                    "value": "Cayambe"
                                                                                                                                  },
                                                                                                                                  "num_date": {
                                                                                                                                    "confidence": [
                                                                                                                                      2020.4959016393443,
                                                                                                                                      2020.4959016393443
                                                                                                                                    ],
                                                                                                                                    "value": 2020.4959016393443
                                                                                                                                  },
                                                                                                                                  "originating_lab": {
                                                                                                                                    "value": "Institute of Microbiology, Universidad San Francisco de Quito"
                                                                                                                                  },
                                                                                                                                  "pangolin_lineage": {
                                                                                                                                    "value": "B.1.67"
                                                                                                                                  },
                                                                                                                                  "recency": {
                                                                                                                                    "value": "Older"
                                                                                                                                  },
                                                                                                                                  "region": {
                                                                                                                                    "value": "South America"
                                                                                                                                  },
                                                                                                                                  "region_exposure": {
                                                                                                                                    "value": "South America"
                                                                                                                                  },

                                                                                                                                  "subclade_membership": {
                                                                                                                                    "value": "20A"
                                                                                                                                  },
                                                                                                                                  "submitting_lab": {
                                                                                                                                    "value": "Institute of Microbiology, Universidad San Francisco de Quito"
                                                                                                                                  },
                                                                                                                                  "url": "https://www.gisaid.org"
                                                                                                                                }
                                                                                                                              },
                                                                                                                              {
                                                                                                                                "branch_attrs": {
                                                                                                                                  "mutations": {}
                                                                                                                                },
                                                                                                                                "name": "Ecuador/USFQ-1112/2020",
                                                                                                                                "node_attrs": {

                                                                                                                                  "author": {
                                                                                                                                    "author": "Bel\u00e9n Prado-Vivar et al",
                                                                                                                                    "value": "Bel\u00e9n Prado-Vivar et al"
                                                                                                                                  },
                                                                                                                                  "clade_membership": {
                                                                                                                                    "value": "20A"
                                                                                                                                  },
                                                                                                                                  "country": {
                                                                                                                                    "value": "Ecuador"
                                                                                                                                  },
                                                                                                                                  "div": 5,
                                                                                                                                  "division": {
                                                                                                                                    "value": "Imbabura"
                                                                                                                                  },
                                                                                                                                  "division_exposure": {
                                                                                                                                    "value": "Imbabura"
                                                                                                                                  },
                                                                                                                                  "gisaid_epi_isl": {
                                                                                                                                    "value": "EPI_ISL_486847"
                                                                                                                                  },
                                                                                                                                  "host": {
                                                                                                                                    "value": "Human"
                                                                                                                                  },
                                                                                                                                  "custom_location": {
                                                                                                                                    "confidence": {
                                                                                                                                      "South America": 1.0
                                                                                                                                    },
                                                                                                                                    "entropy": -1.000088900581841e-12,
                                                                                                                                    "value": "South America"
                                                                                                                                  },
                                                                                                                                  "location": {
                                                                                                                                    "value": "Ibarra"
                                                                                                                                  },
                                                                                                                                  "num_date": {
                                                                                                                                    "confidence": [
                                                                                                                                      2020.4959016393443,
                                                                                                                                      2020.4959016393443
                                                                                                                                    ],
                                                                                                                                    "value": 2020.4959016393443
                                                                                                                                  },
                                                                                                                                  "originating_lab": {
                                                                                                                                    "value": "Institute of Microbiology, Universidad San Francisco de Quito"
                                                                                                                                  },
                                                                                                                                  "pangolin_lineage": {
                                                                                                                                    "value": "B.1.67"
                                                                                                                                  },
                                                                                                                                  "recency": {
                                                                                                                                    "value": "Older"
                                                                                                                                  },
                                                                                                                                  "region": {
                                                                                                                                    "value": "South America"
                                                                                                                                  },
                                                                                                                                  "region_exposure": {
                                                                                                                                    "value": "South America"
                                                                                                                                  },

                                                                                                                                  "subclade_membership": {
                                                                                                                                    "value": "20A"
                                                                                                                                  },
                                                                                                                                  "submitting_lab": {
                                                                                                                                    "value": "Institute of Microbiology, Universidad San Francisco de Quito"
                                                                                                                                  },
                                                                                                                                  "url": "https://www.gisaid.org"
                                                                                                                                }
                                                                                                                              }
                                                                                                                            ],
                                                                                                                            "name": "NODE_0001134",
                                                                                                                            "node_attrs": {
                                                                                                                              "clade_membership": {
                                                                                                                                "value": "20A"
                                                                                                                              },
                                                                                                                              "div": 5,
                                                                                                                              "custom_location": {
                                                                                                                                "confidence": {
                                                                                                                                  "Europe": 0.0017562329584883247,
                                                                                                                                  "South America": 0.9975618941055474
                                                                                                                                },
                                                                                                                                "entropy": 0.019448450724451026,
                                                                                                                                "value": "South America"
                                                                                                                              },
                                                                                                                              "num_date": {
                                                                                                                                "confidence": [
                                                                                                                                  2020.4234946602837,
                                                                                                                                  2020.4959016393443
                                                                                                                                ],
                                                                                                                                "value": 2020.4959016393443
                                                                                                                              },
                                                                                                                              "subclade_membership": {
                                                                                                                                "value": "20A"
                                                                                                                              }
                                                                                                                            }
                                                                                                                          }
                                                                                                                        ],
                                                                                                                        "name": "NODE_0001133",
                                                                                                                        "node_attrs": {
                                                                                                                          "clade_membership": {
                                                                                                                            "value": "20A"
                                                                                                                          },
                                                                                                                          "div": 5,
                                                                                                                          "custom_location": {
                                                                                                                            "confidence": {
                                                                                                                              "Europe": 0.00800040776808337,
                                                                                                                              "South America": 0.9904486238741532
                                                                                                                            },
                                                                                                                            "entropy": 0.060077983129077715,
                                                                                                                            "value": "South America"
                                                                                                                          },
                                                                                                                          "num_date": {
                                                                                                                            "confidence": [
                                                                                                                              2020.247441058773,
                                                                                                                              2020.2937158469945
                                                                                                                            ],
                                                                                                                            "value": 2020.2937158469945
                                                                                                                          },
                                                                                                                          "subclade_membership": {
                                                                                                                            "value": "20A"
                                                                                                                          }
                                                                                                                        }
                                                                                                                      }
                                                                                                                    ],
                                                                                                                    "name": "NODE_0001358",
                                                                                                                    "node_attrs": {
                                                                                                                      "clade_membership": {
                                                                                                                        "value": "20A"
                                                                                                                      },
                                                                                                                      "div": 5,
                                                                                                                      "custom_location": {
                                                                                                                        "confidence": {
                                                                                                                          "Africa": 0.0016213634502769214,
                                                                                                                          "Asia": 0.004399411678144964,
                                                                                                                          "Europe": 0.07639203307097343,
                                                                                                                          "South America": 0.9160185459080308
                                                                                                                        },
                                                                                                                        "entropy": 0.3224547705927866,
                                                                                                                        "value": "South America"
                                                                                                                      },
                                                                                                                      "num_date": {
                                                                                                                        "confidence": [
                                                                                                                          2020.2282432671286,
                                                                                                                          2020.2445355191257
                                                                                                                        ],
                                                                                                                        "value": 2020.2445355191257
                                                                                                                      },
                                                                                                                      "subclade_membership": {
                                                                                                                        "value": "20A"
                                                                                                                      }
                                                                                                                    }
                                                                                                                  }
                                                                                                                ],
                                                                                                                "name": "NODE_0001130",
                                                                                                                "node_attrs": {
                                                                                                                  "clade_membership": {
                                                                                                                    "value": "20A"
                                                                                                                  },
                                                                                                                  "div": 4,
                                                                                                                  "custom_location": {
                                                                                                                    "confidence": {
                                                                                                                      "Africa": 0.0038127811498401697,
                                                                                                                      "Asia": 0.013280749865990283,
                                                                                                                      "Europe": 0.8500968867690266,
                                                                                                                      "South America": 0.13058815358748543
                                                                                                                    },
                                                                                                                    "entropy": 0.49752390910856453,
                                                                                                                    "value": "Europe"
                                                                                                                  },
                                                                                                                  "num_date": {
                                                                                                                    "confidence": [
                                                                                                                      2020.202494602716,
                                                                                                                      2020.2347652786623
                                                                                                                    ],
                                                                                                                    "value": 2020.2247180874147
                                                                                                                  },
                                                                                                                  "subclade_membership": {
                                                                                                                    "value": "20A"
                                                                                                                  }
                                                                                                                }
                                                                                                              }
                                                                                                            ],
                                                                                                            "name": "NODE_0001125",
                                                                                                            "node_attrs": {
                                                                                                              "clade_membership": {
                                                                                                                "value": "20A"
                                                                                                              },
                                                                                                              "div": 4,
                                                                                                              "custom_location": {
                                                                                                                "confidence": {
                                                                                                                  "Africa": 0.002515276901407104,
                                                                                                                  "Asia": 0.012213971427747277,
                                                                                                                  "Europe": 0.9589471474115321,
                                                                                                                  "South America": 0.025401969220564088
                                                                                                                },
                                                                                                                "entropy": 0.2093135527729777,
                                                                                                                "value": "Europe"
                                                                                                              },
                                                                                                              "num_date": {
                                                                                                                "confidence": [
                                                                                                                  2020.1948891188972,
                                                                                                                  2020.229854345074
                                                                                                                ],
                                                                                                                "value": 2020.2151303372618
                                                                                                              },
                                                                                                              "subclade_membership": {
                                                                                                                "value": "20A"
                                                                                                              }
                                                                                                            }
                                                                                                          },
                                                                                                          {
                                                                                                            "branch_attrs": {
                                                                                                              "mutations": {}
                                                                                                            },
                                                                                                            "children": [
                                                                                                              {
                                                                                                                "branch_attrs": {
                                                                                                                  "mutations": {}
                                                                                                                },
                                                                                                                "children": [
                                                                                                                  {
                                                                                                                    "branch_attrs": {
                                                                                                                      "labels": {
                                                                                                                        "aa": "N: E31Q; ORF1b: S2212I; ORF8: E110*; ORF9b: E27D"
                                                                                                                      },
                                                                                                                      "mutations": {
                                                                                                                        "N": [
                                                                                                                          "E31Q"
                                                                                                                        ],
                                                                                                                        "ORF1b": [
                                                                                                                          "S2212I"
                                                                                                                        ],
                                                                                                                        "ORF8": [
                                                                                                                          "E110*"
                                                                                                                        ],
                                                                                                                        "ORF9b": [
                                                                                                                          "E27D"
                                                                                                                        ],
                                                                                                                        "nuc": [
                                                                                                                          "G20102T",
                                                                                                                          "G28221T",
                                                                                                                          "G28364C"
                                                                                                                        ]
                                                                                                                      }
                                                                                                                    },
                                                                                                                    "name": "India/OR-ILSCV20596/2020",
                                                                                                                    "node_attrs": {

                                                                                                                      "author": {
                                                                                                                        "author": "Sunil Raghav et al",
                                                                                                                        "value": "Sunil Raghav et al"
                                                                                                                      },
                                                                                                                      "clade_membership": {
                                                                                                                        "value": "20A"
                                                                                                                      },
                                                                                                                      "country": {
                                                                                                                        "value": "Asia"
                                                                                                                      },
                                                                                                                      "div": 7,
                                                                                                                      "division": {
                                                                                                                        "value": "Asia"
                                                                                                                      },
                                                                                                                      "division_exposure": {
                                                                                                                        "value": "Asia"
                                                                                                                      },
                                                                                                                      "gisaid_epi_isl": {
                                                                                                                        "value": "EPI_ISL_463079"
                                                                                                                      },
                                                                                                                      "host": {
                                                                                                                        "value": "Human"
                                                                                                                      },
                                                                                                                      "custom_location": {
                                                                                                                        "confidence": {
                                                                                                                          "Asia": 1.0
                                                                                                                        },
                                                                                                                        "entropy": -1.000088900581841e-12,
                                                                                                                        "value": "Asia"
                                                                                                                      },
                                                                                                                      "num_date": {
                                                                                                                        "confidence": [
                                                                                                                          2020.370218579235,
                                                                                                                          2020.370218579235
                                                                                                                        ],
                                                                                                                        "value": 2020.370218579235
                                                                                                                      },
                                                                                                                      "originating_lab": {
                                                                                                                        "value": "Institute of Life Sciences, Bhubaneswar"
                                                                                                                      },
                                                                                                                      "pangolin_lineage": {
                                                                                                                        "value": "B.1"
                                                                                                                      },
                                                                                                                      "recency": {
                                                                                                                        "value": "Older"
                                                                                                                      },
                                                                                                                      "region": {
                                                                                                                        "value": "Asia"
                                                                                                                      },
                                                                                                                      "region_exposure": {
                                                                                                                        "value": "Asia"
                                                                                                                      },

                                                                                                                      "subclade_membership": {
                                                                                                                        "value": "20A"
                                                                                                                      },
                                                                                                                      "submitting_lab": {
                                                                                                                        "value": "Immunogenomics lab, Institute of Life Sciences, Bhubaneswar"
                                                                                                                      },
                                                                                                                      "url": "https://www.gisaid.org"
                                                                                                                    }
                                                                                                                  },
                                                                                                                  {
                                                                                                                    "branch_attrs": {
                                                                                                                      "labels": {
                                                                                                                        "aa": "ORF1a: P1480L"
                                                                                                                      },
                                                                                                                      "mutations": {
                                                                                                                        "ORF1a": [
                                                                                                                          "P1480L"
                                                                                                                        ],
                                                                                                                        "nuc": [
                                                                                                                          "C4704T",
                                                                                                                          "C29167T"
                                                                                                                        ]
                                                                                                                      }
                                                                                                                    },
                                                                                                                    "name": "Belgium/ULG-10161/2020",
                                                                                                                    "node_attrs": {
                                                                                                                      "author": {
                                                                                                                        "author": "Keith Durkin et al",
                                                                                                                        "value": "Keith Durkin et al A"
                                                                                                                      },
                                                                                                                      "clade_membership": {
                                                                                                                        "value": "20A"
                                                                                                                      },
                                                                                                                      "country": {
                                                                                                                        "value": "Europe"
                                                                                                                      },
                                                                                                                      "div": 6,
                                                                                                                      "division": {
                                                                                                                        "value": "Europe"
                                                                                                                      },
                                                                                                                      "division_exposure": {
                                                                                                                        "value": "Europe"
                                                                                                                      },
                                                                                                                      "gisaid_epi_isl": {
                                                                                                                        "value": "EPI_ISL_447143"
                                                                                                                      },
                                                                                                                      "host": {
                                                                                                                        "value": "Human"
                                                                                                                      },
                                                                                                                      "custom_location": {
                                                                                                                        "confidence": {
                                                                                                                          "Europe": 1.0
                                                                                                                        },
                                                                                                                        "entropy": -1.000088900581841e-12,
                                                                                                                        "value": "Europe"
                                                                                                                      },
                                                                                                                      "num_date": {
                                                                                                                        "confidence": [
                                                                                                                          2020.2964480874316,
                                                                                                                          2020.2964480874316
                                                                                                                        ],
                                                                                                                        "value": 2020.2964480874316
                                                                                                                      },
                                                                                                                      "originating_lab": {
                                                                                                                        "value": "Department of Clinical Microbiology"
                                                                                                                      },
                                                                                                                      "pangolin_lineage": {
                                                                                                                        "value": "B.1"
                                                                                                                      },
                                                                                                                      "recency": {
                                                                                                                        "value": "Older"
                                                                                                                      },
                                                                                                                      "region": {
                                                                                                                        "value": "Europe"
                                                                                                                      },
                                                                                                                      "region_exposure": {
                                                                                                                        "value": "Europe"
                                                                                                                      },
                                                                                                                      "subclade_membership": {
                                                                                                                        "value": "20A"
                                                                                                                      },
                                                                                                                      "submitting_lab": {
                                                                                                                        "value": "GIGA Medical Genomics"
                                                                                                                      },
                                                                                                                      "url": "https://www.gisaid.org"
                                                                                                                    }
                                                                                                                  }
                                                                                                                ],
                                                                                                                "name": "NODE_0001137",
                                                                                                                "node_attrs": {
                                                                                                                  "clade_membership": {
                                                                                                                    "value": "20A"
                                                                                                                  },
                                                                                                                  "div": 4,
                                                                                                                  "custom_location": {
                                                                                                                    "confidence": {
                                                                                                                      "Africa": 0.006552181969736407,
                                                                                                                      "Asia": 0.19219258488720894,
                                                                                                                      "Europe": 0.7920781515471258,
                                                                                                                      "South America": 0.008336057590216361
                                                                                                                    },
                                                                                                                    "entropy": 0.5810341071972508,
                                                                                                                    "value": "Europe"
                                                                                                                  },
                                                                                                                  "num_date": {
                                                                                                                    "confidence": [
                                                                                                                      2020.2007592733435,
                                                                                                                      2020.2596007322215
                                                                                                                    ],
                                                                                                                    "value": 2020.2249460104626
                                                                                                                  },
                                                                                                                  "subclade_membership": {
                                                                                                                    "value": "20A"
                                                                                                                  }
                                                                                                                }
                                                                                                              },
                                                                                                              {
                                                                                                                "branch_attrs": {
                                                                                                                  "mutations": {}
                                                                                                                },
                                                                                                                "children": [
                                                                                                                  {
                                                                                                                    "branch_attrs": {
                                                                                                                      "labels": {
                                                                                                                        "aa": "ORF1b: L231F"
                                                                                                                      },
                                                                                                                      "mutations": {
                                                                                                                        "ORF1b": [
                                                                                                                          "L231F"
                                                                                                                        ],
                                                                                                                        "nuc": [
                                                                                                                          "G14160T"
                                                                                                                        ]
                                                                                                                      }
                                                                                                                    },
                                                                                                                    "name": "Nigeria/ED18-CV161/2020",
                                                                                                                    "node_attrs": {
                                                                                                                      "author": {
                                                                                                                        "author": "Oluniyi P.E. et al et al",
                                                                                                                        "value": "Oluniyi P.E. et al et al"
                                                                                                                      },
                                                                                                                      "clade_membership": {
                                                                                                                        "value": "20A"
                                                                                                                      },
                                                                                                                      "country": {
                                                                                                                        "value": "Africa"
                                                                                                                      },
                                                                                                                      "div": 5,
                                                                                                                      "division": {
                                                                                                                        "value": "Africa"
                                                                                                                      },
                                                                                                                      "division_exposure": {
                                                                                                                        "value": "Africa"
                                                                                                                      },
                                                                                                                      "gisaid_epi_isl": {
                                                                                                                        "value": "EPI_ISL_527880"
                                                                                                                      },
                                                                                                                      "host": {
                                                                                                                        "value": "Human"
                                                                                                                      },
                                                                                                                      "custom_location": {
                                                                                                                        "confidence": {
                                                                                                                          "Africa": 1.0
                                                                                                                        },
                                                                                                                        "entropy": -1.000088900581841e-12,
                                                                                                                        "value": "Africa"
                                                                                                                      },
                                                                                                                      "num_date": {
                                                                                                                        "confidence": [
                                                                                                                          2020.23087431694,
                                                                                                                          2020.23087431694
                                                                                                                        ],
                                                                                                                        "value": 2020.23087431694
                                                                                                                      },
                                                                                                                      "originating_lab": {
                                                                                                                        "value": "Nigeria Centre for Disease Control (NCDC)"
                                                                                                                      },
                                                                                                                      "pangolin_lineage": {
                                                                                                                        "value": "B.1"
                                                                                                                      },
                                                                                                                      "recency": {
                                                                                                                        "value": "Older"
                                                                                                                      },
                                                                                                                      "region": {
                                                                                                                        "value": "Africa"
                                                                                                                      },
                                                                                                                      "region_exposure": {
                                                                                                                        "value": "Africa"
                                                                                                                      },
                                                                                                                      "subclade_membership": {
                                                                                                                        "value": "20A"
                                                                                                                      },
                                                                                                                      "submitting_lab": {
                                                                                                                        "value": "African Centre of Excellence for Genomics of Infectious Diseases (ACEGID), Redeemer's University, Ede, Osun State, Nigeria"
                                                                                                                      },
                                                                                                                      "url": "https://www.gisaid.org"
                                                                                                                    }
                                                                                                                  },
                                                                                                                  {
                                                                                                                    "branch_attrs": {
                                                                                                                      "labels": {
                                                                                                                        "aa": "ORF1a: S2030L"
                                                                                                                      },
                                                                                                                      "mutations": {
                                                                                                                        "ORF1a": [
                                                                                                                          "S2030L"
                                                                                                                        ],
                                                                                                                        "nuc": [
                                                                                                                          "C6354T"
                                                                                                                        ]
                                                                                                                      }
                                                                                                                    },
                                                                                                                    "children": [
                                                                                                                      {
                                                                                                                        "branch_attrs": {
                                                                                                                          "labels": {
                                                                                                                            "aa": "N: G215S; ORF1a: P276S, T882I, M1647I, Q2963R, R3993C; ORF1b: L1933F"
                                                                                                                          },
                                                                                                                          "mutations": {
                                                                                                                            "N": [
                                                                                                                              "G215S"
                                                                                                                            ],
                                                                                                                            "ORF1a": [
                                                                                                                              "P276S",
                                                                                                                              "T882I",
                                                                                                                              "M1647I",
                                                                                                                              "Q2963R",
                                                                                                                              "R3993C"
                                                                                                                            ],
                                                                                                                            "ORF1b": [
                                                                                                                              "L1933F"
                                                                                                                            ],
                                                                                                                            "nuc": [
                                                                                                                              "C1091T",
                                                                                                                              "C2910T",
                                                                                                                              "G5206T",
                                                                                                                              "C6472T",
                                                                                                                              "C7564T",
                                                                                                                              "A9153G",
                                                                                                                              "C12242T",
                                                                                                                              "T18096C",
                                                                                                                              "C19264T",
                                                                                                                              "T20757C",
                                                                                                                              "A25998G",
                                                                                                                              "G28916A",
                                                                                                                              "C29586T"
                                                                                                                            ]
                                                                                                                          }
                                                                                                                        },
                                                                                                                        "children": [
                                                                                                                          {
                                                                                                                            "branch_attrs": {
                                                                                                                              "labels": {
                                                                                                                                "aa": "ORF1a: V3283A"
                                                                                                                              },
                                                                                                                              "mutations": {
                                                                                                                                "ORF1a": [
                                                                                                                                  "V3283A"
                                                                                                                                ],
                                                                                                                                "nuc": [
                                                                                                                                  "T10113C"
                                                                                                                                ]
                                                                                                                              }
                                                                                                                            },
                                                                                                                            "name": "CzechRepublic/NRL-10560/2020",
                                                                                                                            "node_attrs": {

                                                                                                                              "author": {
                                                                                                                                "author": "Nagy et al",
                                                                                                                                "value": "Nagy et al"
                                                                                                                              },
                                                                                                                              "clade_membership": {
                                                                                                                                "value": "20A"
                                                                                                                              },
                                                                                                                              "country": {
                                                                                                                                "value": "Europe"
                                                                                                                              },
                                                                                                                              "div": 19,
                                                                                                                              "division": {
                                                                                                                                "value": "Europe"
                                                                                                                              },
                                                                                                                              "division_exposure": {
                                                                                                                                "value": "Europe"
                                                                                                                              },
                                                                                                                              "gisaid_epi_isl": {
                                                                                                                                "value": "EPI_ISL_693667"
                                                                                                                              },
                                                                                                                              "host": {
                                                                                                                                "value": "Human"
                                                                                                                              },
                                                                                                                              "custom_location": {
                                                                                                                                "confidence": {
                                                                                                                                  "Europe": 1.0
                                                                                                                                },
                                                                                                                                "entropy": -1.000088900581841e-12,
                                                                                                                                "value": "Europe"
                                                                                                                              },
                                                                                                                              "num_date": {
                                                                                                                                "confidence": [
                                                                                                                                  2020.8292349726776,
                                                                                                                                  2020.8292349726776
                                                                                                                                ],
                                                                                                                                "value": 2020.8292349726776
                                                                                                                              },
                                                                                                                              "originating_lab": {
                                                                                                                                "value": "The National Institute of Public Health"
                                                                                                                              },
                                                                                                                              "pangolin_lineage": {
                                                                                                                                "value": "B.1"
                                                                                                                              },
                                                                                                                              "recency": {
                                                                                                                                "value": "Older"
                                                                                                                              },
                                                                                                                              "region": {
                                                                                                                                "value": "Europe"
                                                                                                                              },
                                                                                                                              "region_exposure": {
                                                                                                                                "value": "Europe"
                                                                                                                              },

                                                                                                                              "subclade_membership": {
                                                                                                                                "value": "20A"
                                                                                                                              },
                                                                                                                              "submitting_lab": {
                                                                                                                                "value": "State Veterinary Institute Prague"
                                                                                                                              },
                                                                                                                              "url": "https://www.gisaid.org"
                                                                                                                            }
                                                                                                                          },
                                                                                                                          {
                                                                                                                            "branch_attrs": {
                                                                                                                              "mutations": {
                                                                                                                                "nuc": [
                                                                                                                                  "T26831C"
                                                                                                                                ]
                                                                                                                              }
                                                                                                                            },
                                                                                                                            "name": "CzechRepublic/NRL_10533/2020",
                                                                                                                            "node_attrs": {

                                                                                                                              "author": {
                                                                                                                                "author": "Nagy et al",
                                                                                                                                "value": "Nagy et al"
                                                                                                                              },
                                                                                                                              "clade_membership": {
                                                                                                                                "value": "20A"
                                                                                                                              },
                                                                                                                              "country": {
                                                                                                                                "value": "Europe"
                                                                                                                              },
                                                                                                                              "div": 19,
                                                                                                                              "division": {
                                                                                                                                "value": "Europe"
                                                                                                                              },
                                                                                                                              "division_exposure": {
                                                                                                                                "value": "Europe"
                                                                                                                              },
                                                                                                                              "gisaid_epi_isl": {
                                                                                                                                "value": "EPI_ISL_737029"
                                                                                                                              },
                                                                                                                              "host": {
                                                                                                                                "value": "Human"
                                                                                                                              },
                                                                                                                              "custom_location": {
                                                                                                                                "confidence": {
                                                                                                                                  "Europe": 1.0
                                                                                                                                },
                                                                                                                                "entropy": -1.000088900581841e-12,
                                                                                                                                "value": "Europe"
                                                                                                                              },
                                                                                                                              "num_date": {
                                                                                                                                "confidence": [
                                                                                                                                  2020.8265027322404,
                                                                                                                                  2020.8265027322404
                                                                                                                                ],
                                                                                                                                "value": 2020.8265027322404
                                                                                                                              },
                                                                                                                              "originating_lab": {
                                                                                                                                "value": "The National Institute of Public Health"
                                                                                                                              },
                                                                                                                              "pangolin_lineage": {
                                                                                                                                "value": "B.1"
                                                                                                                              },
                                                                                                                              "recency": {
                                                                                                                                "value": "Older"
                                                                                                                              },
                                                                                                                              "region": {
                                                                                                                                "value": "Europe"
                                                                                                                              },
                                                                                                                              "region_exposure": {
                                                                                                                                "value": "Europe"
                                                                                                                              },

                                                                                                                              "subclade_membership": {
                                                                                                                                "value": "20A"
                                                                                                                              },
                                                                                                                              "submitting_lab": {
                                                                                                                                "value": "State Veterinary Institute Prague"
                                                                                                                              },
                                                                                                                              "url": "https://www.gisaid.org"
                                                                                                                            }
                                                                                                                          }
                                                                                                                        ],
                                                                                                                        "name": "NODE_0001056",
                                                                                                                        "node_attrs": {
                                                                                                                          "clade_membership": {
                                                                                                                            "value": "20A"
                                                                                                                          },
                                                                                                                          "div": 18,
                                                                                                                          "custom_location": {
                                                                                                                            "confidence": {
                                                                                                                              "Africa": 0.0024019982990067345,
                                                                                                                              "Asia": 0.0042198203380715265,
                                                                                                                              "Europe": 0.9905329305587822,
                                                                                                                              "South America": 0.002412944899111017
                                                                                                                            },
                                                                                                                            "entropy": 0.0651012028497234,
                                                                                                                            "value": "Europe"
                                                                                                                          },
                                                                                                                          "num_date": {
                                                                                                                            "confidence": [
                                                                                                                              2020.7399133957838,
                                                                                                                              2020.8203431144043
                                                                                                                            ],
                                                                                                                            "value": 2020.7961332017128
                                                                                                                          },
                                                                                                                          "subclade_membership": {
                                                                                                                            "value": "20A"
                                                                                                                          }
                                                                                                                        }
                                                                                                                      },
                                                                                                                      {
                                                                                                                        "branch_attrs": {
                                                                                                                          "labels": {
                                                                                                                            "aa": "ORF1a: M3221I"
                                                                                                                          },
                                                                                                                          "mutations": {
                                                                                                                            "ORF1a": [
                                                                                                                              "M3221I"
                                                                                                                            ],
                                                                                                                            "nuc": [
                                                                                                                              "G9928T"
                                                                                                                            ]
                                                                                                                          }
                                                                                                                        },
                                                                                                                        "children": [
                                                                                                                          {
                                                                                                                            "branch_attrs": {
                                                                                                                              "labels": {
                                                                                                                                "aa": "ORF1a: R1701G; ORF1b: M657I, V1279F, V1528I; S: P807L"
                                                                                                                              },
                                                                                                                              "mutations": {
                                                                                                                                "ORF1a": [
                                                                                                                                  "R1701G"
                                                                                                                                ],
                                                                                                                                "ORF1b": [
                                                                                                                                  "M657I",
                                                                                                                                  "V1279F",
                                                                                                                                  "V1528I"
                                                                                                                                ],
                                                                                                                                "S": [
                                                                                                                                  "P807L"
                                                                                                                                ],
                                                                                                                                "nuc": [
                                                                                                                                  "A5366G",
                                                                                                                                  "T7258C",
                                                                                                                                  "G15438T",
                                                                                                                                  "G17302T",
                                                                                                                                  "G18049A",
                                                                                                                                  "C23982T"
                                                                                                                                ]
                                                                                                                              }
                                                                                                                            },
                                                                                                                            "name": "Ukraine/203100351/2020",
                                                                                                                            "node_attrs": {

                                                                                                                              "author": {
                                                                                                                                "author": "PHE Covid Sequencing Team et al",
                                                                                                                                "value": "PHE Covid Sequencing Team et al"
                                                                                                                              },
                                                                                                                              "clade_membership": {
                                                                                                                                "value": "20A"
                                                                                                                              },
                                                                                                                              "country": {
                                                                                                                                "value": "Europe"
                                                                                                                              },
                                                                                                                              "div": 12,
                                                                                                                              "division": {
                                                                                                                                "value": "Europe"
                                                                                                                              },
                                                                                                                              "division_exposure": {
                                                                                                                                "value": "Europe"
                                                                                                                              },
                                                                                                                              "gisaid_epi_isl": {
                                                                                                                                "value": "EPI_ISL_512630"
                                                                                                                              },
                                                                                                                              "host": {
                                                                                                                                "value": "Human"
                                                                                                                              },
                                                                                                                              "custom_location": {
                                                                                                                                "confidence": {
                                                                                                                                  "Europe": 1.0
                                                                                                                                },
                                                                                                                                "entropy": -1.000088900581841e-12,
                                                                                                                                "value": "Europe"
                                                                                                                              },
                                                                                                                              "num_date": {
                                                                                                                                "confidence": [
                                                                                                                                  2020.4795081967213,
                                                                                                                                  2020.4795081967213
                                                                                                                                ],
                                                                                                                                "value": 2020.4795081967213
                                                                                                                              },
                                                                                                                              "originating_lab": {
                                                                                                                                "value": "National Laboratory for Influenza/Virology reference laboratory, Public Health Center of the Ministry of Health of Ukraine"
                                                                                                                              },
                                                                                                                              "pangolin_lineage": {
                                                                                                                                "value": "B.1"
                                                                                                                              },
                                                                                                                              "recency": {
                                                                                                                                "value": "Older"
                                                                                                                              },
                                                                                                                              "region": {
                                                                                                                                "value": "Europe"
                                                                                                                              },
                                                                                                                              "region_exposure": {
                                                                                                                                "value": "Europe"
                                                                                                                              },

                                                                                                                              "subclade_membership": {
                                                                                                                                "value": "20A"
                                                                                                                              },
                                                                                                                              "submitting_lab": {
                                                                                                                                "value": "Respiratory Virus Unit, Microbiology Services Colindale, Public Health England"
                                                                                                                              },
                                                                                                                              "url": "https://www.gisaid.org"
                                                                                                                            }
                                                                                                                          },
                                                                                                                          {
                                                                                                                            "branch_attrs": {
                                                                                                                              "mutations": {}
                                                                                                                            },
                                                                                                                            "children": [
                                                                                                                              {
                                                                                                                                "branch_attrs": {
                                                                                                                                  "labels": {
                                                                                                                                    "aa": "ORF1b: P1821S; ORF7a: E121*"
                                                                                                                                  },
                                                                                                                                  "mutations": {
                                                                                                                                    "ORF1b": [
                                                                                                                                      "P1821S"
                                                                                                                                    ],
                                                                                                                                    "ORF7a": [
                                                                                                                                      "E121*"
                                                                                                                                    ],
                                                                                                                                    "nuc": [
                                                                                                                                      "C18928T",
                                                                                                                                      "G27754T"
                                                                                                                                    ]
                                                                                                                                  }
                                                                                                                                },
                                                                                                                                "name": "CzechRepublic/NRL-7322-2/2020",
                                                                                                                                "node_attrs": {

                                                                                                                                  "author": {
                                                                                                                                    "author": "Nagy et al",
                                                                                                                                    "value": "Nagy et al"
                                                                                                                                  },
                                                                                                                                  "clade_membership": {
                                                                                                                                    "value": "20A"
                                                                                                                                  },
                                                                                                                                  "country": {
                                                                                                                                    "value": "Europe"
                                                                                                                                  },
                                                                                                                                  "div": 8,
                                                                                                                                  "division": {
                                                                                                                                    "value": "Europe"
                                                                                                                                  },
                                                                                                                                  "division_exposure": {
                                                                                                                                    "value": "Europe"
                                                                                                                                  },
                                                                                                                                  "gisaid_epi_isl": {
                                                                                                                                    "value": "EPI_ISL_584075"
                                                                                                                                  },
                                                                                                                                  "host": {
                                                                                                                                    "value": "Human"
                                                                                                                                  },
                                                                                                                                  "custom_location": {
                                                                                                                                    "confidence": {
                                                                                                                                      "Europe": 1.0
                                                                                                                                    },
                                                                                                                                    "entropy": -1.000088900581841e-12,
                                                                                                                                    "value": "Europe"
                                                                                                                                  },
                                                                                                                                  "num_date": {
                                                                                                                                    "confidence": [
                                                                                                                                      2020.4658469945355,
                                                                                                                                      2020.4658469945355
                                                                                                                                    ],
                                                                                                                                    "value": 2020.4658469945355
                                                                                                                                  },
                                                                                                                                  "originating_lab": {
                                                                                                                                    "value": "The National Institute of Public Health"
                                                                                                                                  },
                                                                                                                                  "pangolin_lineage": {
                                                                                                                                    "value": "B.1"
                                                                                                                                  },
                                                                                                                                  "recency": {
                                                                                                                                    "value": "Older"
                                                                                                                                  },
                                                                                                                                  "region": {
                                                                                                                                    "value": "Europe"
                                                                                                                                  },
                                                                                                                                  "region_exposure": {
                                                                                                                                    "value": "Europe"
                                                                                                                                  },

                                                                                                                                  "subclade_membership": {
                                                                                                                                    "value": "20A"
                                                                                                                                  },
                                                                                                                                  "submitting_lab": {
                                                                                                                                    "value": "State Veterinary Institute Prague"
                                                                                                                                  },
                                                                                                                                  "url": "https://www.gisaid.org"
                                                                                                                                }
                                                                                                                              },
                                                                                                                              {
                                                                                                                                "branch_attrs": {
                                                                                                                                  "mutations": {}
                                                                                                                                },
                                                                                                                                "children": [
                                                                                                                                  {
                                                                                                                                    "branch_attrs": {
                                                                                                                                      "mutations": {
                                                                                                                                        "nuc": [
                                                                                                                                          "C29769T"
                                                                                                                                        ]
                                                                                                                                      }
                                                                                                                                    },
                                                                                                                                    "children": [
                                                                                                                                      {
                                                                                                                                        "branch_attrs": {
                                                                                                                                          "mutations": {}
                                                                                                                                        },
                                                                                                                                        "name": "CzechRepublic/IAB20-016-001/2020",
                                                                                                                                        "node_attrs": {
                                                                                                                                          "author": {
                                                                                                                                            "author": "Petr Klempt et al",
                                                                                                                                            "value": "Petr Klempt et al"
                                                                                                                                          },
                                                                                                                                          "clade_membership": {
                                                                                                                                            "value": "20A"
                                                                                                                                          },
                                                                                                                                          "country": {
                                                                                                                                            "value": "Europe"
                                                                                                                                          },
                                                                                                                                          "div": 7,
                                                                                                                                          "division": {
                                                                                                                                            "value": "Europe"
                                                                                                                                          },
                                                                                                                                          "division_exposure": {
                                                                                                                                            "value": "Europe"
                                                                                                                                          },
                                                                                                                                          "gisaid_epi_isl": {
                                                                                                                                            "value": "EPI_ISL_779711"
                                                                                                                                          },
                                                                                                                                          "host": {
                                                                                                                                            "value": "Human"
                                                                                                                                          },
                                                                                                                                          "custom_location": {
                                                                                                                                            "confidence": {
                                                                                                                                              "Europe": 1.0
                                                                                                                                            },
                                                                                                                                            "entropy": -1.000088900581841e-12,
                                                                                                                                            "value": "Europe"
                                                                                                                                          },
                                                                                                                                          "num_date": {
                                                                                                                                            "confidence": [
                                                                                                                                              2020.5122950819673,
                                                                                                                                              2020.5122950819673
                                                                                                                                            ],
                                                                                                                                            "value": 2020.5122950819673
                                                                                                                                          },
                                                                                                                                          "originating_lab": {
                                                                                                                                            "value": "The University Hospital Brno"
                                                                                                                                          },
                                                                                                                                          "pangolin_lineage": {
                                                                                                                                            "value": "B.1"
                                                                                                                                          },
                                                                                                                                          "recency": {
                                                                                                                                            "value": "Older"
                                                                                                                                          },
                                                                                                                                          "region": {
                                                                                                                                            "value": "Europe"
                                                                                                                                          },
                                                                                                                                          "region_exposure": {
                                                                                                                                            "value": "Europe"
                                                                                                                                          },
                                                                                                                                          "subclade_membership": {
                                                                                                                                            "value": "20A"
                                                                                                                                          },
                                                                                                                                          "submitting_lab": {
                                                                                                                                            "value": "Institute of Applied Biotechnologies a.s."
                                                                                                                                          },
                                                                                                                                          "url": "https://www.gisaid.org"
                                                                                                                                        }
                                                                                                                                      },
                                                                                                                                      {
                                                                                                                                        "branch_attrs": {
                                                                                                                                          "mutations": {}
                                                                                                                                        },
                                                                                                                                        "name": "CzechRepublic/IAB20_016_002/2020",
                                                                                                                                        "node_attrs": {
                                                                                                                                          "author": {
                                                                                                                                            "author": "Petr Klempt et al",
                                                                                                                                            "value": "Petr Klempt et al"
                                                                                                                                          },
                                                                                                                                          "clade_membership": {
                                                                                                                                            "value": "20A"
                                                                                                                                          },
                                                                                                                                          "country": {
                                                                                                                                            "value": "Europe"
                                                                                                                                          },
                                                                                                                                          "div": 7,
                                                                                                                                          "division": {
                                                                                                                                            "value": "Europe"
                                                                                                                                          },
                                                                                                                                          "division_exposure": {
                                                                                                                                            "value": "Europe"
                                                                                                                                          },
                                                                                                                                          "gisaid_epi_isl": {
                                                                                                                                            "value": "EPI_ISL_889331"
                                                                                                                                          },
                                                                                                                                          "host": {
                                                                                                                                            "value": "Human"
                                                                                                                                          },
                                                                                                                                          "custom_location": {
                                                                                                                                            "confidence": {
                                                                                                                                              "Europe": 1.0
                                                                                                                                            },
                                                                                                                                            "entropy": -1.000088900581841e-12,
                                                                                                                                            "value": "Europe"
                                                                                                                                          },
                                                                                                                                          "num_date": {
                                                                                                                                            "confidence": [
                                                                                                                                              2020.5122950819673,
                                                                                                                                              2020.5122950819673
                                                                                                                                            ],
                                                                                                                                            "value": 2020.5122950819673
                                                                                                                                          },
                                                                                                                                          "originating_lab": {
                                                                                                                                            "value": "The University Hospital Brno"
                                                                                                                                          },
                                                                                                                                          "pangolin_lineage": {
                                                                                                                                            "value": "B.1"
                                                                                                                                          },
                                                                                                                                          "recency": {
                                                                                                                                            "value": "Older"
                                                                                                                                          },
                                                                                                                                          "region": {
                                                                                                                                            "value": "Europe"
                                                                                                                                          },
                                                                                                                                          "region_exposure": {
                                                                                                                                            "value": "Europe"
                                                                                                                                          },
                                                                                                                                          "subclade_membership": {
                                                                                                                                            "value": "20A"
                                                                                                                                          },
                                                                                                                                          "submitting_lab": {
                                                                                                                                            "value": "Institute of Applied Biotechnologies a.s."
                                                                                                                                          },
                                                                                                                                          "url": "https://www.gisaid.org"
                                                                                                                                        }
                                                                                                                                      }
                                                                                                                                    ],
                                                                                                                                    "name": "NODE_0001062",
                                                                                                                                    "node_attrs": {
                                                                                                                                      "clade_membership": {
                                                                                                                                        "value": "20A"
                                                                                                                                      },
                                                                                                                                      "div": 7,
                                                                                                                                      "custom_location": {
                                                                                                                                        "confidence": {
                                                                                                                                          "Asia": 0.0033306480968890357,
                                                                                                                                          "Europe": 0.9934078668499683,
                                                                                                                                          "South America": 0.001988727221738362
                                                                                                                                        },
                                                                                                                                        "entropy": 0.047433663867863254,
                                                                                                                                        "value": "Europe"
                                                                                                                                      },
                                                                                                                                      "num_date": {
                                                                                                                                        "confidence": [
                                                                                                                                          2020.4716779004912,
                                                                                                                                          2020.5122950819673
                                                                                                                                        ],
                                                                                                                                        "value": 2020.5122950819673
                                                                                                                                      },
                                                                                                                                      "subclade_membership": {
                                                                                                                                        "value": "20A"
                                                                                                                                      }
                                                                                                                                    }
                                                                                                                                  },
                                                                                                                                  {
                                                                                                                                    "branch_attrs": {
                                                                                                                                      "labels": {
                                                                                                                                        "aa": "ORF1a: V1025L; ORF1b: D1848Y; ORF3a: Y184H"
                                                                                                                                      },
                                                                                                                                      "mutations": {
                                                                                                                                        "ORF1a": [
                                                                                                                                          "V1025L"
                                                                                                                                        ],
                                                                                                                                        "ORF1b": [
                                                                                                                                          "D1848Y"
                                                                                                                                        ],
                                                                                                                                        "ORF3a": [
                                                                                                                                          "Y184H"
                                                                                                                                        ],
                                                                                                                                        "nuc": [
                                                                                                                                          "G3338T",
                                                                                                                                          "G19009T",
                                                                                                                                          "T25942C"
                                                                                                                                        ]
                                                                                                                                      }
                                                                                                                                    },
                                                                                                                                    "children": [
                                                                                                                                      {
                                                                                                                                        "branch_attrs": {
                                                                                                                                          "mutations": {
                                                                                                                                            "nuc": [
                                                                                                                                              "C18888T",
                                                                                                                                              "C24319T"
                                                                                                                                            ]
                                                                                                                                          }
                                                                                                                                        },
                                                                                                                                        "name": "Hungary/5199_24/2020",
                                                                                                                                        "node_attrs": {

                                                                                                                                          "author": {
                                                                                                                                            "author": "Bernadett P\u00e1lyi et al",
                                                                                                                                            "value": "Bernadett P\u00e1lyi et al"
                                                                                                                                          },
                                                                                                                                          "clade_membership": {
                                                                                                                                            "value": "20A"
                                                                                                                                          },
                                                                                                                                          "country": {
                                                                                                                                            "value": "Europe"
                                                                                                                                          },
                                                                                                                                          "div": 11,
                                                                                                                                          "division": {
                                                                                                                                            "value": "Europe"
                                                                                                                                          },
                                                                                                                                          "division_exposure": {
                                                                                                                                            "value": "Europe"
                                                                                                                                          },
                                                                                                                                          "gisaid_epi_isl": {
                                                                                                                                            "value": "EPI_ISL_1040135"
                                                                                                                                          },
                                                                                                                                          "host": {
                                                                                                                                            "value": "Human"
                                                                                                                                          },
                                                                                                                                          "custom_location": {
                                                                                                                                            "confidence": {
                                                                                                                                              "Europe": 1.0
                                                                                                                                            },
                                                                                                                                            "entropy": -1.000088900581841e-12,
                                                                                                                                            "value": "Europe"
                                                                                                                                          },
                                                                                                                                          "num_date": {
                                                                                                                                            "confidence": [
                                                                                                                                              2020.8292349726776,
                                                                                                                                              2020.8292349726776
                                                                                                                                            ],
                                                                                                                                            "value": 2020.8292349726776
                                                                                                                                          },
                                                                                                                                          "originating_lab": {
                                                                                                                                            "value": "National Public Health Center, COVID Laboratory"
                                                                                                                                          },
                                                                                                                                          "pangolin_lineage": {
                                                                                                                                            "value": "B.1"
                                                                                                                                          },
                                                                                                                                          "recency": {
                                                                                                                                            "value": "One week ago"
                                                                                                                                          },
                                                                                                                                          "region": {
                                                                                                                                            "value": "Europe"
                                                                                                                                          },
                                                                                                                                          "region_exposure": {
                                                                                                                                            "value": "Europe"
                                                                                                                                          },

                                                                                                                                          "subclade_membership": {
                                                                                                                                            "value": "20A"
                                                                                                                                          },
                                                                                                                                          "submitting_lab": {
                                                                                                                                            "value": "National Public Health Center, National Biosafety Laboratory"
                                                                                                                                          },
                                                                                                                                          "url": "https://www.gisaid.org"
                                                                                                                                        }
                                                                                                                                      },
                                                                                                                                      {
                                                                                                                                        "branch_attrs": {
                                                                                                                                          "labels": {
                                                                                                                                            "aa": "ORF1a: A1397V; ORF1b: T797I, T1050I"
                                                                                                                                          },
                                                                                                                                          "mutations": {
                                                                                                                                            "ORF1a": [
                                                                                                                                              "A1397V"
                                                                                                                                            ],
                                                                                                                                            "ORF1b": [
                                                                                                                                              "T797I",
                                                                                                                                              "T1050I"
                                                                                                                                            ],
                                                                                                                                            "nuc": [
                                                                                                                                              "C4455T",
                                                                                                                                              "C12100T",
                                                                                                                                              "C15857T",
                                                                                                                                              "C16616T",
                                                                                                                                              "A17709G",
                                                                                                                                              "C20178T"
                                                                                                                                            ]
                                                                                                                                          }
                                                                                                                                        },
                                                                                                                                        "children": [
                                                                                                                                          {
                                                                                                                                            "branch_attrs": {
                                                                                                                                              "labels": {
                                                                                                                                                "aa": "ORF1a: I2010V; ORF1b: I1498V; ORF8: C83F; S: W258R"
                                                                                                                                              },
                                                                                                                                              "mutations": {
                                                                                                                                                "ORF1a": [
                                                                                                                                                  "I2010V"
                                                                                                                                                ],
                                                                                                                                                "ORF1b": [
                                                                                                                                                  "I1498V"
                                                                                                                                                ],
                                                                                                                                                "ORF8": [
                                                                                                                                                  "C83F"
                                                                                                                                                ],
                                                                                                                                                "S": [
                                                                                                                                                  "W258R"
                                                                                                                                                ],
                                                                                                                                                "nuc": [
                                                                                                                                                  "A6293G",
                                                                                                                                                  "A17959G",
                                                                                                                                                  "T22334C",
                                                                                                                                                  "G28141T"
                                                                                                                                                ]
                                                                                                                                              }
                                                                                                                                            },
                                                                                                                                            "name": "CzechRepublic/NRL-10552/2020",
                                                                                                                                            "node_attrs": {

                                                                                                                                              "author": {
                                                                                                                                                "author": "Nagy et al",
                                                                                                                                                "value": "Nagy et al"
                                                                                                                                              },
                                                                                                                                              "clade_membership": {
                                                                                                                                                "value": "20A"
                                                                                                                                              },
                                                                                                                                              "country": {
                                                                                                                                                "value": "Europe"
                                                                                                                                              },
                                                                                                                                              "div": 19,
                                                                                                                                              "division": {
                                                                                                                                                "value": "Europe"
                                                                                                                                              },
                                                                                                                                              "division_exposure": {
                                                                                                                                                "value": "Europe"
                                                                                                                                              },
                                                                                                                                              "gisaid_epi_isl": {
                                                                                                                                                "value": "EPI_ISL_693670"
                                                                                                                                              },
                                                                                                                                              "host": {
                                                                                                                                                "value": "Human"
                                                                                                                                              },
                                                                                                                                              "custom_location": {
                                                                                                                                                "confidence": {
                                                                                                                                                  "Europe": 1.0
                                                                                                                                                },
                                                                                                                                                "entropy": -1.000088900581841e-12,
                                                                                                                                                "value": "Europe"
                                                                                                                                              },
                                                                                                                                              "num_date": {
                                                                                                                                                "confidence": [
                                                                                                                                                  2020.8265027322404,
                                                                                                                                                  2020.8265027322404
                                                                                                                                                ],
                                                                                                                                                "value": 2020.8265027322404
                                                                                                                                              },
                                                                                                                                              "originating_lab": {
                                                                                                                                                "value": "The National Institute of Public Health"
                                                                                                                                              },
                                                                                                                                              "pangolin_lineage": {
                                                                                                                                                "value": "B.1"
                                                                                                                                              },
                                                                                                                                              "recency": {
                                                                                                                                                "value": "Older"
                                                                                                                                              },
                                                                                                                                              "region": {
                                                                                                                                                "value": "Europe"
                                                                                                                                              },
                                                                                                                                              "region_exposure": {
                                                                                                                                                "value": "Europe"
                                                                                                                                              },

                                                                                                                                              "subclade_membership": {
                                                                                                                                                "value": "20A"
                                                                                                                                              },
                                                                                                                                              "submitting_lab": {
                                                                                                                                                "value": "State Veterinary Institute Prague"
                                                                                                                                              },
                                                                                                                                              "url": "https://www.gisaid.org"
                                                                                                                                            }
                                                                                                                                          },
                                                                                                                                          {
                                                                                                                                            "branch_attrs": {
                                                                                                                                              "labels": {
                                                                                                                                                "aa": "ORF1a: A4285V"
                                                                                                                                              },
                                                                                                                                              "mutations": {
                                                                                                                                                "ORF1a": [
                                                                                                                                                  "A4285V"
                                                                                                                                                ],
                                                                                                                                                "nuc": [
                                                                                                                                                  "A11782G",
                                                                                                                                                  "C13119T"
                                                                                                                                                ]
                                                                                                                                              }
                                                                                                                                            },
                                                                                                                                            "name": "Slovakia/UKBA-410/2020",
                                                                                                                                            "node_attrs": {

                                                                                                                                              "author": {
                                                                                                                                                "author": "Vikt\u00f3ria Hodorov\u00e1 et al",
                                                                                                                                                "value": "Vikt\u00f3ria Hodorov\u00e1 et al"
                                                                                                                                              },
                                                                                                                                              "clade_membership": {
                                                                                                                                                "value": "20A"
                                                                                                                                              },
                                                                                                                                              "country": {
                                                                                                                                                "value": "Europe"
                                                                                                                                              },
                                                                                                                                              "div": 17,
                                                                                                                                              "division": {
                                                                                                                                                "value": "Europe"
                                                                                                                                              },
                                                                                                                                              "division_exposure": {
                                                                                                                                                "value": "Europe"
                                                                                                                                              },
                                                                                                                                              "gisaid_epi_isl": {
                                                                                                                                                "value": "EPI_ISL_718258"
                                                                                                                                              },
                                                                                                                                              "host": {
                                                                                                                                                "value": "Human"
                                                                                                                                              },
                                                                                                                                              "custom_location": {
                                                                                                                                                "confidence": {
                                                                                                                                                  "Europe": 1.0
                                                                                                                                                },
                                                                                                                                                "entropy": -1.000088900581841e-12,
                                                                                                                                                "value": "Europe"
                                                                                                                                              },
                                                                                                                                              "num_date": {
                                                                                                                                                "confidence": [
                                                                                                                                                  2020.8838797814208,
                                                                                                                                                  2020.8838797814208
                                                                                                                                                ],
                                                                                                                                                "value": 2020.8838797814208
                                                                                                                                              },
                                                                                                                                              "originating_lab": {
                                                                                                                                                "value": "Institute of Virology, Biomedical Research Center of the Slovak Academy of Sciences, Bratislava"
                                                                                                                                              },
                                                                                                                                              "pangolin_lineage": {
                                                                                                                                                "value": "B.1"
                                                                                                                                              },
                                                                                                                                              "recency": {
                                                                                                                                                "value": "Older"
                                                                                                                                              },
                                                                                                                                              "region": {
                                                                                                                                                "value": "Europe"
                                                                                                                                              },
                                                                                                                                              "region_exposure": {
                                                                                                                                                "value": "Europe"
                                                                                                                                              },

                                                                                                                                              "subclade_membership": {
                                                                                                                                                "value": "20A"
                                                                                                                                              },
                                                                                                                                              "submitting_lab": {
                                                                                                                                                "value": "Faculty of Natural Sciences, Comenius University, Bratislava"
                                                                                                                                              },
                                                                                                                                              "url": "https://www.gisaid.org"
                                                                                                                                            }
                                                                                                                                          }
                                                                                                                                        ],
                                                                                                                                        "name": "NODE_0001059",
                                                                                                                                        "node_attrs": {
                                                                                                                                          "clade_membership": {
                                                                                                                                            "value": "20A"
                                                                                                                                          },
                                                                                                                                          "div": 15,
                                                                                                                                          "custom_location": {
                                                                                                                                            "confidence": {
                                                                                                                                              "Asia": 0.003236593698207587,
                                                                                                                                              "Europe": 0.9935638397473312,
                                                                                                                                              "South America": 0.0019453141263762203
                                                                                                                                            },
                                                                                                                                            "entropy": 0.046491208091160745,
                                                                                                                                            "value": "Europe"
                                                                                                                                          },
                                                                                                                                          "num_date": {
                                                                                                                                            "confidence": [
                                                                                                                                              2020.6737175808182,
                                                                                                                                              2020.7997409814654
                                                                                                                                            ],
                                                                                                                                            "value": 2020.7634513517523
                                                                                                                                          },
                                                                                                                                          "subclade_membership": {
                                                                                                                                            "value": "20A"
                                                                                                                                          }
                                                                                                                                        }
                                                                                                                                      }
                                                                                                                                    ],
                                                                                                                                    "name": "NODE_0001058",
                                                                                                                                    "node_attrs": {
                                                                                                                                      "clade_membership": {
                                                                                                                                        "value": "20A"
                                                                                                                                      },
                                                                                                                                      "div": 9,
                                                                                                                                      "custom_location": {
                                                                                                                                        "confidence": {
                                                                                                                                          "Asia": 0.003870436954024244,
                                                                                                                                          "Europe": 0.9924458190938903,
                                                                                                                                          "South America": 0.0022728935100185107
                                                                                                                                        },
                                                                                                                                        "entropy": 0.05322111843006633,
                                                                                                                                        "value": "Europe"
                                                                                                                                      },
                                                                                                                                      "num_date": {
                                                                                                                                        "confidence": [
                                                                                                                                          2020.4272112103986,
                                                                                                                                          2020.681613102715
                                                                                                                                        ],
                                                                                                                                        "value": 2020.5911725264607
                                                                                                                                      },
                                                                                                                                      "subclade_membership": {
                                                                                                                                        "value": "20A"
                                                                                                                                      }
                                                                                                                                    }
                                                                                                                                  }
                                                                                                                                ],
                                                                                                                                "name": "NODE_0001143",
                                                                                                                                "node_attrs": {
                                                                                                                                  "clade_membership": {
                                                                                                                                    "value": "20A"
                                                                                                                                  },
                                                                                                                                  "div": 6,
                                                                                                                                  "custom_location": {
                                                                                                                                    "confidence": {
                                                                                                                                      "Africa": 0.001103732795245204,
                                                                                                                                      "Asia": 0.00453190577423733,
                                                                                                                                      "Europe": 0.9912710612382333,
                                                                                                                                      "South America": 0.002611691819472885
                                                                                                                                    },
                                                                                                                                    "entropy": 0.0601177232420113,
                                                                                                                                    "value": "Europe"
                                                                                                                                  },
                                                                                                                                  "num_date": {
                                                                                                                                    "confidence": [
                                                                                                                                      2020.248413380971,
                                                                                                                                      2020.5055596160641
                                                                                                                                    ],
                                                                                                                                    "value": 2020.4383005529774
                                                                                                                                  },
                                                                                                                                  "subclade_membership": {
                                                                                                                                    "value": "20A"
                                                                                                                                  }
                                                                                                                                }
                                                                                                                              }
                                                                                                                            ],
                                                                                                                            "name": "NODE_0001142",
                                                                                                                            "node_attrs": {
                                                                                                                              "clade_membership": {
                                                                                                                                "value": "20A"
                                                                                                                              },
                                                                                                                              "div": 6,
                                                                                                                              "custom_location": {
                                                                                                                                "confidence": {
                                                                                                                                  "Africa": 0.001172485202859085,
                                                                                                                                  "Asia": 0.0041755925590214295,
                                                                                                                                  "Europe": 0.9917916339905163,
                                                                                                                                  "South America": 0.002409658285308066
                                                                                                                                },
                                                                                                                                "entropy": 0.05719173735604434,
                                                                                                                                "value": "Europe"
                                                                                                                              },
                                                                                                                              "num_date": {
                                                                                                                                "confidence": [
                                                                                                                                  2020.268044113348,
                                                                                                                                  2020.4534169339786
                                                                                                                                ],
                                                                                                                                "value": 2020.394299268443
                                                                                                                              },
                                                                                                                              "subclade_membership": {
                                                                                                                                "value": "20A"
                                                                                                                              }
                                                                                                                            }
                                                                                                                          }
                                                                                                                        ],
                                                                                                                        "name": "NODE_0001057",
                                                                                                                        "node_attrs": {
                                                                                                                          "clade_membership": {
                                                                                                                            "value": "20A"
                                                                                                                          },
                                                                                                                          "div": 6,
                                                                                                                          "custom_location": {
                                                                                                                            "confidence": {
                                                                                                                              "Africa": 0.0027065754009701674,
                                                                                                                              "Asia": 0.005036132931320735,
                                                                                                                              "Europe": 0.9889667300240541,
                                                                                                                              "South America": 0.0028156593808401453
                                                                                                                            },
                                                                                                                            "entropy": 0.07403346767972682,
                                                                                                                            "value": "Europe"
                                                                                                                          },
                                                                                                                          "num_date": {
                                                                                                                            "confidence": [
                                                                                                                              2020.2444077831149,
                                                                                                                              2020.4168947863818
                                                                                                                            ],
                                                                                                                            "value": 2020.3345039868943
                                                                                                                          },
                                                                                                                          "subclade_membership": {
                                                                                                                            "value": "20A"
                                                                                                                          }
                                                                                                                        }
                                                                                                                      }
                                                                                                                    ],
                                                                                                                    "name": "NODE_0001055",
                                                                                                                    "node_attrs": {
                                                                                                                      "clade_membership": {
                                                                                                                        "value": "20A"
                                                                                                                      },
                                                                                                                      "div": 5,
                                                                                                                      "custom_location": {
                                                                                                                        "confidence": {
                                                                                                                          "Africa": 0.01702828126086462,
                                                                                                                          "Asia": 0.010219612426233239,
                                                                                                                          "Europe": 0.966863415524357,
                                                                                                                          "South America": 0.005242987886899429
                                                                                                                        },
                                                                                                                        "entropy": 0.18138327101710178,
                                                                                                                        "value": "Europe"
                                                                                                                      },
                                                                                                                      "num_date": {
                                                                                                                        "confidence": [
                                                                                                                          2020.1973178498565,
                                                                                                                          2020.370145280135
                                                                                                                        ],
                                                                                                                        "value": 2020.2536454460253
                                                                                                                      },
                                                                                                                      "subclade_membership": {
                                                                                                                        "value": "20A"
                                                                                                                      }
                                                                                                                    }
                                                                                                                  }
                                                                                                                ],
                                                                                                                "name": "NODE_0001138",
                                                                                                                "node_attrs": {
                                                                                                                  "clade_membership": {
                                                                                                                    "value": "20A"
                                                                                                                  },
                                                                                                                  "div": 4,
                                                                                                                  "custom_location": {
                                                                                                                    "confidence": {
                                                                                                                      "Africa": 0.13557997636255995,
                                                                                                                      "Asia": 0.029236716760659746,
                                                                                                                      "Europe": 0.8218014775421799,
                                                                                                                      "South America": 0.012282194179062043
                                                                                                                    },
                                                                                                                    "entropy": 0.5976177474447785,
                                                                                                                    "value": "Europe"
                                                                                                                  },
                                                                                                                  "num_date": {
                                                                                                                    "confidence": [
                                                                                                                      2020.2015083778613,
                                                                                                                      2020.2290089105322
                                                                                                                    ],
                                                                                                                    "value": 2020.2241165581431
                                                                                                                  },
                                                                                                                  "subclade_membership": {
                                                                                                                    "value": "20A"
                                                                                                                  }
                                                                                                                }
                                                                                                              }
                                                                                                            ],
                                                                                                            "name": "NODE_0001135",
                                                                                                            "node_attrs": {
                                                                                                              "clade_membership": {
                                                                                                                "value": "20A"
                                                                                                              },
                                                                                                              "div": 4,
                                                                                                              "custom_location": {
                                                                                                                "confidence": {
                                                                                                                  "Africa": 0.023400021624796548,
                                                                                                                  "Asia": 0.06163419109193764,
                                                                                                                  "Europe": 0.9046980184791944,
                                                                                                                  "South America": 0.009488184838115395
                                                                                                                },
                                                                                                                "entropy": 0.40044721705349595,
                                                                                                                "value": "Europe"
                                                                                                              },
                                                                                                              "num_date": {
                                                                                                                "confidence": [
                                                                                                                  2020.1952142537082,
                                                                                                                  2020.2283132561777
                                                                                                                ],
                                                                                                                "value": 2020.2156599852158
                                                                                                              },
                                                                                                              "subclade_membership": {
                                                                                                                "value": "20A"
                                                                                                              }
                                                                                                            }
                                                                                                          }
                                                                                                        ],
                                                                                                        "name": "NODE_0001121",
                                                                                                        "node_attrs": {
                                                                                                          "clade_membership": {
                                                                                                            "value": "20A"
                                                                                                          },
                                                                                                          "div": 4,
                                                                                                          "custom_location": {
                                                                                                            "confidence": {
                                                                                                              "Africa": 0.004880755786310062,
                                                                                                              "Asia": 0.02375736940737697,
                                                                                                              "Europe": 0.9609329616093777,
                                                                                                              "South America": 0.009715970212371416
                                                                                                            },
                                                                                                            "entropy": 0.20367770876703248,
                                                                                                            "value": "Europe"
                                                                                                          },
                                                                                                          "num_date": {
                                                                                                            "confidence": [
                                                                                                              2020.1698345863779,
                                                                                                              2020.2284469831943
                                                                                                            ],
                                                                                                            "value": 2020.1901918955964
                                                                                                          },
                                                                                                          "subclade_membership": {
                                                                                                            "value": "20A"
                                                                                                          }
                                                                                                        }
                                                                                                      },
                                                                                                      {
                                                                                                        "branch_attrs": {
                                                                                                          "mutations": {}
                                                                                                        },
                                                                                                        "children": [
                                                                                                          {
                                                                                                            "branch_attrs": {
                                                                                                              "mutations": {}
                                                                                                            },
                                                                                                            "children": [
                                                                                                              {
                                                                                                                "branch_attrs": {
                                                                                                                  "mutations": {}
                                                                                                                },
                                                                                                                "children": [
                                                                                                                  {
                                                                                                                    "branch_attrs": {
                                                                                                                      "mutations": {}
                                                                                                                    },
                                                                                                                    "name": "HongKong/HKU-200723-073/2020",
                                                                                                                    "node_attrs": {
                                                                                                                      "author": {
                                                                                                                        "author": "Kelvin K.W. To et al",
                                                                                                                        "value": "Kelvin K.W. To et al"
                                                                                                                      },
                                                                                                                      "clade_membership": {
                                                                                                                        "value": "20A"
                                                                                                                      },
                                                                                                                      "country": {
                                                                                                                        "value": "Asia"
                                                                                                                      },
                                                                                                                      "div": 4,
                                                                                                                      "division": {
                                                                                                                        "value": "Asia"
                                                                                                                      },
                                                                                                                      "division_exposure": {
                                                                                                                        "value": "Asia"
                                                                                                                      },
                                                                                                                      "gisaid_epi_isl": {
                                                                                                                        "value": "EPI_ISL_497840"
                                                                                                                      },
                                                                                                                      "host": {
                                                                                                                        "value": "Human"
                                                                                                                      },
                                                                                                                      "custom_location": {
                                                                                                                        "confidence": {
                                                                                                                          "Asia": 1.0
                                                                                                                        },
                                                                                                                        "entropy": -1.000088900581841e-12,
                                                                                                                        "value": "Asia"
                                                                                                                      },
                                                                                                                      "num_date": {
                                                                                                                        "confidence": [
                                                                                                                          2020.2117486338798,
                                                                                                                          2020.2117486338798
                                                                                                                        ],
                                                                                                                        "value": 2020.2117486338798
                                                                                                                      },
                                                                                                                      "originating_lab": {
                                                                                                                        "value": "Department of Microbiology, The University of Hong Kong"
                                                                                                                      },
                                                                                                                      "pangolin_lineage": {
                                                                                                                        "value": "B.1"
                                                                                                                      },
                                                                                                                      "recency": {
                                                                                                                        "value": "Older"
                                                                                                                      },
                                                                                                                      "region": {
                                                                                                                        "value": "Asia"
                                                                                                                      },
                                                                                                                      "region_exposure": {
                                                                                                                        "value": "Asia"
                                                                                                                      },
                                                                                                                      "subclade_membership": {
                                                                                                                        "value": "20A"
                                                                                                                      },
                                                                                                                      "submitting_lab": {
                                                                                                                        "value": "Department of Microbiology, The University of Hong Kong"
                                                                                                                      },
                                                                                                                      "url": "https://www.gisaid.org"
                                                                                                                    }
                                                                                                                  },
                                                                                                                  {
                                                                                                                    "branch_attrs": {
                                                                                                                      "mutations": {}
                                                                                                                    },
                                                                                                                    "name": "Guadeloupe/IPG-7336/2020",
                                                                                                                    "node_attrs": {

                                                                                                                      "author": {
                                                                                                                        "author": "Marion Barbet et al",
                                                                                                                        "value": "Marion Barbet et al"
                                                                                                                      },
                                                                                                                      "clade_membership": {
                                                                                                                        "value": "20A"
                                                                                                                      },
                                                                                                                      "country": {
                                                                                                                        "value": "North America"
                                                                                                                      },
                                                                                                                      "div": 4,
                                                                                                                      "division": {
                                                                                                                        "value": "North America"
                                                                                                                      },
                                                                                                                      "division_exposure": {
                                                                                                                        "value": "North America"
                                                                                                                      },
                                                                                                                      "gisaid_epi_isl": {
                                                                                                                        "value": "EPI_ISL_613435"
                                                                                                                      },
                                                                                                                      "host": {
                                                                                                                        "value": "Human"
                                                                                                                      },
                                                                                                                      "custom_location": {
                                                                                                                        "confidence": {
                                                                                                                          "North America": 1.0
                                                                                                                        },
                                                                                                                        "entropy": -1.000088900581841e-12,
                                                                                                                        "value": "North America"
                                                                                                                      },
                                                                                                                      "num_date": {
                                                                                                                        "confidence": [
                                                                                                                          2020.2226775956285,
                                                                                                                          2020.2226775956285
                                                                                                                        ],
                                                                                                                        "value": 2020.2226775956285
                                                                                                                      },
                                                                                                                      "originating_lab": {
                                                                                                                        "value": "Institut Pasteur de la Guadeloupe"
                                                                                                                      },
                                                                                                                      "pangolin_lineage": {
                                                                                                                        "value": "B.1"
                                                                                                                      },
                                                                                                                      "recency": {
                                                                                                                        "value": "Older"
                                                                                                                      },
                                                                                                                      "region": {
                                                                                                                        "value": "North America"
                                                                                                                      },
                                                                                                                      "region_exposure": {
                                                                                                                        "value": "North America"
                                                                                                                      },

                                                                                                                      "subclade_membership": {
                                                                                                                        "value": "20A"
                                                                                                                      },
                                                                                                                      "submitting_lab": {
                                                                                                                        "value": "Institut Pasteur de la Guadeloupe"
                                                                                                                      },
                                                                                                                      "url": "https://www.gisaid.org"
                                                                                                                    }
                                                                                                                  }
                                                                                                                ],
                                                                                                                "name": "NODE_0001150",
                                                                                                                "node_attrs": {
                                                                                                                  "clade_membership": {
                                                                                                                    "value": "20A"
                                                                                                                  },
                                                                                                                  "div": 4,
                                                                                                                  "custom_location": {
                                                                                                                    "confidence": {
                                                                                                                      "Asia": 0.2775524786444208,
                                                                                                                      "Europe": 0.5575530525913596,
                                                                                                                      "North America": 0.11928498556801793,
                                                                                                                      "South America": 0.03342790886524843
                                                                                                                    },
                                                                                                                    "entropy": 1.1047637105979486,
                                                                                                                    "value": "Europe"
                                                                                                                  },
                                                                                                                  "num_date": {
                                                                                                                    "confidence": [
                                                                                                                      2020.2013146908225,
                                                                                                                      2020.2117486338798
                                                                                                                    ],
                                                                                                                    "value": 2020.2117486338798
                                                                                                                  },
                                                                                                                  "subclade_membership": {
                                                                                                                    "value": "20A"
                                                                                                                  }
                                                                                                                }
                                                                                                              },
                                                                                                              {
                                                                                                                "branch_attrs": {
                                                                                                                  "mutations": {}
                                                                                                                },
                                                                                                                "children": [
                                                                                                                  {
                                                                                                                    "branch_attrs": {
                                                                                                                      "labels": {
                                                                                                                        "aa": "ORF1a: R1464Q; S: V1122L"
                                                                                                                      },
                                                                                                                      "mutations": {
                                                                                                                        "ORF1a": [
                                                                                                                          "R1464Q"
                                                                                                                        ],
                                                                                                                        "S": [
                                                                                                                          "V1122L"
                                                                                                                        ],
                                                                                                                        "nuc": [
                                                                                                                          "G4656A",
                                                                                                                          "G24926T"
                                                                                                                        ]
                                                                                                                      }
                                                                                                                    },
                                                                                                                    "name": "Uganda/UG019/2020",
                                                                                                                    "node_attrs": {
                                                                                                                      "author": {
                                                                                                                        "author": "Dan Lule Bugembe et al",
                                                                                                                        "paper_url": "https://dx.doi.org/10.3201/eid2610.202575",
                                                                                                                        "title": "Main Routes of Entry and Genomic Diversity of SARS-CoV-2, Uganda",
                                                                                                                        "value": "Dan Lule Bugembe et al"
                                                                                                                      },
                                                                                                                      "clade_membership": {
                                                                                                                        "value": "20A"
                                                                                                                      },
                                                                                                                      "country": {
                                                                                                                        "value": "Africa"
                                                                                                                      },
                                                                                                                      "div": 6,
                                                                                                                      "division": {
                                                                                                                        "value": "Africa"
                                                                                                                      },
                                                                                                                      "division_exposure": {
                                                                                                                        "value": "Africa"
                                                                                                                      },
                                                                                                                      "gisaid_epi_isl": {
                                                                                                                        "value": "EPI_ISL_451201"
                                                                                                                      },
                                                                                                                      "host": {
                                                                                                                        "value": "Human"
                                                                                                                      },
                                                                                                                      "custom_location": {
                                                                                                                        "confidence": {
                                                                                                                          "Africa": 1.0
                                                                                                                        },
                                                                                                                        "entropy": -1.000088900581841e-12,
                                                                                                                        "value": "Africa"
                                                                                                                      },
                                                                                                                      "num_date": {
                                                                                                                        "confidence": [
                                                                                                                          2020.3292349726776,
                                                                                                                          2020.3292349726776
                                                                                                                        ],
                                                                                                                        "value": 2020.3292349726776
                                                                                                                      },
                                                                                                                      "originating_lab": {
                                                                                                                        "value": "Uganda Virus Research Institute"
                                                                                                                      },
                                                                                                                      "pangolin_lineage": {
                                                                                                                        "value": "B.1"
                                                                                                                      },
                                                                                                                      "recency": {
                                                                                                                        "value": "Older"
                                                                                                                      },
                                                                                                                      "region": {
                                                                                                                        "value": "Africa"
                                                                                                                      },
                                                                                                                      "region_exposure": {
                                                                                                                        "value": "Africa"
                                                                                                                      },
                                                                                                                      "subclade_membership": {
                                                                                                                        "value": "20A"
                                                                                                                      },
                                                                                                                      "submitting_lab": {
                                                                                                                        "value": "MRC/UVRI & LSHTM Uganda Research Unit"
                                                                                                                      },
                                                                                                                      "url": "https://www.gisaid.org"
                                                                                                                    }
                                                                                                                  },
                                                                                                                  {
                                                                                                                    "branch_attrs": {
                                                                                                                      "labels": {
                                                                                                                        "aa": "N: E253A; ORF3a: S177I"
                                                                                                                      },
                                                                                                                      "mutations": {
                                                                                                                        "N": [
                                                                                                                          "E253A"
                                                                                                                        ],
                                                                                                                        "ORF3a": [
                                                                                                                          "S177I"
                                                                                                                        ],
                                                                                                                        "nuc": [
                                                                                                                          "G25922T",
                                                                                                                          "A29031C"
                                                                                                                        ]
                                                                                                                      }
                                                                                                                    },
                                                                                                                    "name": "Germany/BW-MVZ-LS-53/2020",
                                                                                                                    "node_attrs": {

                                                                                                                      "author": {
                                                                                                                        "author": "Jonas Schmidt et al",
                                                                                                                        "value": "Jonas Schmidt et al"
                                                                                                                      },
                                                                                                                      "clade_membership": {
                                                                                                                        "value": "20A"
                                                                                                                      },
                                                                                                                      "country": {
                                                                                                                        "value": "Europe"
                                                                                                                      },
                                                                                                                      "div": 6,
                                                                                                                      "division": {
                                                                                                                        "value": "Europe"
                                                                                                                      },
                                                                                                                      "division_exposure": {
                                                                                                                        "value": "Europe"
                                                                                                                      },
                                                                                                                      "gisaid_epi_isl": {
                                                                                                                        "value": "EPI_ISL_640270"
                                                                                                                      },
                                                                                                                      "host": {
                                                                                                                        "value": "Human"
                                                                                                                      },
                                                                                                                      "custom_location": {
                                                                                                                        "confidence": {
                                                                                                                          "Europe": 0.9999999999999999
                                                                                                                        },
                                                                                                                        "entropy": -9.99866855976916e-13,
                                                                                                                        "value": "Europe"
                                                                                                                      },
                                                                                                                      "num_date": {
                                                                                                                        "confidence": [
                                                                                                                          2020.3483606557377,
                                                                                                                          2020.3483606557377
                                                                                                                        ],
                                                                                                                        "value": 2020.3483606557377
                                                                                                                      },
                                                                                                                      "originating_lab": {
                                                                                                                        "value": "MVZ Labor\u00e4rzte Singen"
                                                                                                                      },
                                                                                                                      "pangolin_lineage": {
                                                                                                                        "value": "B.1.126"
                                                                                                                      },
                                                                                                                      "recency": {
                                                                                                                        "value": "Older"
                                                                                                                      },
                                                                                                                      "region": {
                                                                                                                        "value": "Europe"
                                                                                                                      },
                                                                                                                      "region_exposure": {
                                                                                                                        "value": "Europe"
                                                                                                                      },

                                                                                                                      "subclade_membership": {
                                                                                                                        "value": "20A"
                                                                                                                      },
                                                                                                                      "submitting_lab": {
                                                                                                                        "value": "MVZ Labor\u00e4rzte Singen"
                                                                                                                      },
                                                                                                                      "url": "https://www.gisaid.org"
                                                                                                                    }
                                                                                                                  }
                                                                                                                ],
                                                                                                                "name": "NODE_0001151",
                                                                                                                "node_attrs": {
                                                                                                                  "clade_membership": {
                                                                                                                    "value": "20A"
                                                                                                                  },
                                                                                                                  "div": 4,
                                                                                                                  "custom_location": {
                                                                                                                    "confidence": {
                                                                                                                      "Africa": 0.13234952342560305,
                                                                                                                      "Asia": 0.030884248912360506,
                                                                                                                      "Europe": 0.8201402295580821,
                                                                                                                      "South America": 0.013430626573058987
                                                                                                                    },
                                                                                                                    "entropy": 0.6147589758791238,
                                                                                                                    "value": "Europe"
                                                                                                                  },
                                                                                                                  "num_date": {
                                                                                                                    "confidence": [
                                                                                                                      2020.2037685322944,
                                                                                                                      2020.2784483551347
                                                                                                                    ],
                                                                                                                    "value": 2020.2244764701068
                                                                                                                  },
                                                                                                                  "subclade_membership": {
                                                                                                                    "value": "20A"
                                                                                                                  }
                                                                                                                }
                                                                                                              }
                                                                                                            ],
                                                                                                            "name": "NODE_0001148",
                                                                                                            "node_attrs": {
                                                                                                              "clade_membership": {
                                                                                                                "value": "20A"
                                                                                                              },
                                                                                                              "div": 4,
                                                                                                              "custom_location": {
                                                                                                                "confidence": {
                                                                                                                  "Africa": 0.0295458813343573,
                                                                                                                  "Asia": 0.08081287363498026,
                                                                                                                  "Europe": 0.8568419250714988,
                                                                                                                  "South America": 0.016813610939599703
                                                                                                                },
                                                                                                                "entropy": 0.5756821663613201,
                                                                                                                "value": "Europe"
                                                                                                              },
                                                                                                              "num_date": {
                                                                                                                "confidence": [
                                                                                                                  2020.1903416736047,
                                                                                                                  2020.209904567025
                                                                                                                ],
                                                                                                                "value": 2020.2071384667431
                                                                                                              },
                                                                                                              "subclade_membership": {
                                                                                                                "value": "20A"
                                                                                                              }
                                                                                                            }
                                                                                                          },
                                                                                                          {
                                                                                                            "branch_attrs": {
                                                                                                              "mutations": {}
                                                                                                            },
                                                                                                            "children": [
                                                                                                              {
                                                                                                                "branch_attrs": {
                                                                                                                  "mutations": {}
                                                                                                                },
                                                                                                                "children": [
                                                                                                                  {
                                                                                                                    "branch_attrs": {
                                                                                                                      "mutations": {}
                                                                                                                    },
                                                                                                                    "name": "Russia/StPetersburg-RII3992/2020",
                                                                                                                    "node_attrs": {

                                                                                                                      "author": {
                                                                                                                        "author": "Andrey Komissarov et al",
                                                                                                                        "paper_url": "https://dx.doi.org/10.1101/2020.07.14.20150979",
                                                                                                                        "title": "Genomic epidemiology of the early stages of SARS-CoV-2 outbreak in Russia",
                                                                                                                        "value": "Andrey Komissarov et al B"
                                                                                                                      },
                                                                                                                      "clade_membership": {
                                                                                                                        "value": "20A"
                                                                                                                      },
                                                                                                                      "country": {
                                                                                                                        "value": "Europe"
                                                                                                                      },
                                                                                                                      "div": 4,
                                                                                                                      "division": {
                                                                                                                        "value": "Europe"
                                                                                                                      },
                                                                                                                      "division_exposure": {
                                                                                                                        "value": "Europe"
                                                                                                                      },
                                                                                                                      "gisaid_epi_isl": {
                                                                                                                        "value": "EPI_ISL_420080"
                                                                                                                      },
                                                                                                                      "host": {
                                                                                                                        "value": "Human"
                                                                                                                      },
                                                                                                                      "custom_location": {
                                                                                                                        "confidence": {
                                                                                                                          "Europe": 1.0
                                                                                                                        },
                                                                                                                        "entropy": -1.000088900581841e-12,
                                                                                                                        "value": "Europe"
                                                                                                                      },
                                                                                                                      "num_date": {
                                                                                                                        "confidence": [
                                                                                                                          2020.2117486338798,
                                                                                                                          2020.2117486338798
                                                                                                                        ],
                                                                                                                        "value": 2020.2117486338798
                                                                                                                      },
                                                                                                                      "originating_lab": {
                                                                                                                        "value": "WHO National Influenza Centre Russian Federation"
                                                                                                                      },
                                                                                                                      "pangolin_lineage": {
                                                                                                                        "value": "B.1"
                                                                                                                      },
                                                                                                                      "recency": {
                                                                                                                        "value": "Older"
                                                                                                                      },
                                                                                                                      "region": {
                                                                                                                        "value": "Europe"
                                                                                                                      },
                                                                                                                      "region_exposure": {
                                                                                                                        "value": "Europe"
                                                                                                                      },

                                                                                                                      "subclade_membership": {
                                                                                                                        "value": "20A"
                                                                                                                      },
                                                                                                                      "submitting_lab": {
                                                                                                                        "value": "WHO National Influenza Centre Russian Federation"
                                                                                                                      },
                                                                                                                      "url": "https://www.gisaid.org"
                                                                                                                    }
                                                                                                                  },
                                                                                                                  {
                                                                                                                    "branch_attrs": {
                                                                                                                      "mutations": {}
                                                                                                                    },
                                                                                                                    "name": "Guadeloupe/IPG-7319/2020",
                                                                                                                    "node_attrs": {

                                                                                                                      "author": {
                                                                                                                        "author": "Marion Barbet et al",
                                                                                                                        "value": "Marion Barbet et al"
                                                                                                                      },
                                                                                                                      "clade_membership": {
                                                                                                                        "value": "20A"
                                                                                                                      },
                                                                                                                      "country": {
                                                                                                                        "value": "North America"
                                                                                                                      },
                                                                                                                      "div": 4,
                                                                                                                      "division": {
                                                                                                                        "value": "North America"
                                                                                                                      },
                                                                                                                      "division_exposure": {
                                                                                                                        "value": "North America"
                                                                                                                      },
                                                                                                                      "gisaid_epi_isl": {
                                                                                                                        "value": "EPI_ISL_613419"
                                                                                                                      },
                                                                                                                      "host": {
                                                                                                                        "value": "Human"
                                                                                                                      },
                                                                                                                      "custom_location": {
                                                                                                                        "confidence": {
                                                                                                                          "North America": 1.0
                                                                                                                        },
                                                                                                                        "entropy": -1.000088900581841e-12,
                                                                                                                        "value": "North America"
                                                                                                                      },
                                                                                                                      "num_date": {
                                                                                                                        "confidence": [
                                                                                                                          2020.2117486338798,
                                                                                                                          2020.2117486338798
                                                                                                                        ],
                                                                                                                        "value": 2020.2117486338798
                                                                                                                      },
                                                                                                                      "originating_lab": {
                                                                                                                        "value": "Institut Pasteur de la Guadeloupe"
                                                                                                                      },
                                                                                                                      "pangolin_lineage": {
                                                                                                                        "value": "B.1"
                                                                                                                      },
                                                                                                                      "recency": {
                                                                                                                        "value": "Older"
                                                                                                                      },
                                                                                                                      "region": {
                                                                                                                        "value": "North America"
                                                                                                                      },
                                                                                                                      "region_exposure": {
                                                                                                                        "value": "North America"
                                                                                                                      },

                                                                                                                      "subclade_membership": {
                                                                                                                        "value": "20A"
                                                                                                                      },
                                                                                                                      "submitting_lab": {
                                                                                                                        "value": "Institut Pasteur de la Guadeloupe"
                                                                                                                      },
                                                                                                                      "url": "https://www.gisaid.org"
                                                                                                                    }
                                                                                                                  }
                                                                                                                ],
                                                                                                                "name": "NODE_0001154",
                                                                                                                "node_attrs": {
                                                                                                                  "clade_membership": {
                                                                                                                    "value": "20A"
                                                                                                                  },
                                                                                                                  "div": 4,
                                                                                                                  "custom_location": {
                                                                                                                    "confidence": {
                                                                                                                      "Asia": 0.007759905897470298,
                                                                                                                      "Europe": 0.8886022130217293,
                                                                                                                      "North America": 0.08813738784698756,
                                                                                                                      "South America": 0.012294092549539266
                                                                                                                    },
                                                                                                                    "entropy": 0.4300420771427616,
                                                                                                                    "value": "Europe"
                                                                                                                  },
                                                                                                                  "num_date": {
                                                                                                                    "confidence": [
                                                                                                                      2020.1982487209236,
                                                                                                                      2020.2117486338798
                                                                                                                    ],
                                                                                                                    "value": 2020.2083775188876
                                                                                                                  },
                                                                                                                  "subclade_membership": {
                                                                                                                    "value": "20A"
                                                                                                                  }
                                                                                                                }
                                                                                                              },
                                                                                                              {
                                                                                                                "branch_attrs": {
                                                                                                                  "mutations": {}
                                                                                                                },
                                                                                                                "children": [
                                                                                                                  {
                                                                                                                    "name": "SouthKorea/KDCA0495/2020_travel_history",
                                                                                                                    "node_attrs": {
                                                                                                                      "div": 10,
                                                                                                                      "num_date": {
                                                                                                                        "confidence": [
                                                                                                                          2020.4521857923498,
                                                                                                                          2020.4521857923498
                                                                                                                        ],
                                                                                                                        "value": 2020.4521857923498
                                                                                                                      },
                                                                                                                      "country": {
                                                                                                                        "value": "Europe"
                                                                                                                      }
                                                                                                                    },
                                                                                                                    "children": [
                                                                                                                      {
                                                                                                                        "branch_attrs": {
                                                                                                                          "labels": {
                                                                                                                            "aa": "ORF1b: V290F"
                                                                                                                          },
                                                                                                                          "mutations": {
                                                                                                                            "ORF1b": [
                                                                                                                              "V290F"
                                                                                                                            ],
                                                                                                                            "nuc": [
                                                                                                                              "C3695T",
                                                                                                                              "C4391A",
                                                                                                                              "C4832T",
                                                                                                                              "G14335T",
                                                                                                                              "C15738T",
                                                                                                                              "T17034C"
                                                                                                                            ]
                                                                                                                          }
                                                                                                                        },
                                                                                                                        "name": "SouthKorea/KDCA0495/2020",
                                                                                                                        "node_attrs": {

                                                                                                                          "author": {
                                                                                                                            "author": "Ae Kyung Park et al",
                                                                                                                            "value": "Ae Kyung Park et al"
                                                                                                                          },
                                                                                                                          "clade_membership": {
                                                                                                                            "value": "20A"
                                                                                                                          },
                                                                                                                          "country": {
                                                                                                                            "value": "Asia"
                                                                                                                          },
                                                                                                                          "country_exposure": {
                                                                                                                            "value": "Europe"
                                                                                                                          },
                                                                                                                          "div": 10,
                                                                                                                          "division": {
                                                                                                                            "value": "Asia"
                                                                                                                          },
                                                                                                                          "division_exposure": {
                                                                                                                            "value": "Europe"
                                                                                                                          },
                                                                                                                          "gisaid_epi_isl": {
                                                                                                                            "value": "EPI_ISL_850206"
                                                                                                                          },
                                                                                                                          "host": {
                                                                                                                            "value": "Human"
                                                                                                                          },
                                                                                                                          "custom_location": {
                                                                                                                            "confidence": {
                                                                                                                              "Europe": 0.9999999999999999
                                                                                                                            },
                                                                                                                            "entropy": -9.99866855976916e-13,
                                                                                                                            "value": "Europe"
                                                                                                                          },
                                                                                                                          "num_date": {
                                                                                                                            "confidence": [
                                                                                                                              2020.4521857923498,
                                                                                                                              2020.4521857923498
                                                                                                                            ],
                                                                                                                            "value": 2020.4521857923498
                                                                                                                          },
                                                                                                                          "originating_lab": {
                                                                                                                            "value": "Division of Emerging Infectious Diseases, Bureau of Infectious Diseases Diagnosis Control, Korea Disease Control and Prevention Agency"
                                                                                                                          },
                                                                                                                          "pangolin_lineage": {
                                                                                                                            "value": "B.1"
                                                                                                                          },
                                                                                                                          "recency": {
                                                                                                                            "value": "Older"
                                                                                                                          },
                                                                                                                          "region": {
                                                                                                                            "value": "Asia"
                                                                                                                          },
                                                                                                                          "region_exposure": {
                                                                                                                            "value": "Europe"
                                                                                                                          },

                                                                                                                          "subclade_membership": {
                                                                                                                            "value": "20A"
                                                                                                                          },
                                                                                                                          "submitting_lab": {
                                                                                                                            "value": "Division of Emerging Infectious Diseases, Bureau of Infectious Diseases Diagnosis Control, Korea Disease Control and Prevention Agency"
                                                                                                                          },
                                                                                                                          "url": "https://www.gisaid.org"
                                                                                                                        }
                                                                                                                      }
                                                                                                                    ]
                                                                                                                  },
                                                                                                                  {
                                                                                                                    "branch_attrs": {
                                                                                                                      "mutations": {}
                                                                                                                    },
                                                                                                                    "children": [
                                                                                                                      {
                                                                                                                        "branch_attrs": {
                                                                                                                          "mutations": {}
                                                                                                                        },
                                                                                                                        "children": [
                                                                                                                          {
                                                                                                                            "branch_attrs": {
                                                                                                                              "mutations": {}
                                                                                                                            },
                                                                                                                            "children": [
                                                                                                                              {
                                                                                                                                "branch_attrs": {
                                                                                                                                  "mutations": {}
                                                                                                                                },
                                                                                                                                "name": "Colombia/QUI-INS-85082/2020",
                                                                                                                                "node_attrs": {

                                                                                                                                  "author": {
                                                                                                                                    "author": "Katherine Laiton-Donato et al",
                                                                                                                                    "value": "Katherine Laiton-Donato et al B"
                                                                                                                                  },
                                                                                                                                  "clade_membership": {
                                                                                                                                    "value": "20A"
                                                                                                                                  },
                                                                                                                                  "country": {
                                                                                                                                    "value": "Colombia"
                                                                                                                                  },
                                                                                                                                  "div": 4,
                                                                                                                                  "division": {
                                                                                                                                    "value": "Quindio"
                                                                                                                                  },
                                                                                                                                  "division_exposure": {
                                                                                                                                    "value": "Quindio"
                                                                                                                                  },
                                                                                                                                  "gisaid_epi_isl": {
                                                                                                                                    "value": "EPI_ISL_497744"
                                                                                                                                  },
                                                                                                                                  "host": {
                                                                                                                                    "value": "Human"
                                                                                                                                  },
                                                                                                                                  "custom_location": {
                                                                                                                                    "confidence": {
                                                                                                                                      "South America": 0.9999999999999999
                                                                                                                                    },
                                                                                                                                    "entropy": -9.99866855976916e-13,
                                                                                                                                    "value": "South America"
                                                                                                                                  },
                                                                                                                                  "location": {
                                                                                                                                    "value": "Armenia"
                                                                                                                                  },
                                                                                                                                  "num_date": {
                                                                                                                                    "confidence": [
                                                                                                                                      2020.2254098360656,
                                                                                                                                      2020.2254098360656
                                                                                                                                    ],
                                                                                                                                    "value": 2020.2254098360656
                                                                                                                                  },
                                                                                                                                  "originating_lab": {
                                                                                                                                    "value": "Instituto Nacional de Salud, Bogot\u00e1, Colombia"
                                                                                                                                  },
                                                                                                                                  "pangolin_lineage": {
                                                                                                                                    "value": "B"
                                                                                                                                  },
                                                                                                                                  "recency": {
                                                                                                                                    "value": "Older"
                                                                                                                                  },
                                                                                                                                  "region": {
                                                                                                                                    "value": "South America"
                                                                                                                                  },
                                                                                                                                  "region_exposure": {
                                                                                                                                    "value": "South America"
                                                                                                                                  },

                                                                                                                                  "subclade_membership": {
                                                                                                                                    "value": "20A"
                                                                                                                                  },
                                                                                                                                  "submitting_lab": {
                                                                                                                                    "value": "Instituto Nacional de Salud, Bogot\u00e1, Colombia"
                                                                                                                                  },
                                                                                                                                  "url": "https://www.gisaid.org"
                                                                                                                                }
                                                                                                                              },
                                                                                                                              {
                                                                                                                                "branch_attrs": {
                                                                                                                                  "mutations": {}
                                                                                                                                },
                                                                                                                                "name": "Kenya/C58/2020",
                                                                                                                                "node_attrs": {
                                                                                                                                  "author": {
                                                                                                                                    "author": "Githinji G. et al 2020 et al",
                                                                                                                                    "paper_url": "https://virological.org/t/introduction-and-local-transmission-of-sars-cov-2-cases-in-kenya/497",
                                                                                                                                    "title": "Introduction and local transmission of SARS-CoV-2 cases in Kenya",
                                                                                                                                    "value": "Githinji G. et al 2020 et al"
                                                                                                                                  },
                                                                                                                                  "clade_membership": {
                                                                                                                                    "value": "20A"
                                                                                                                                  },
                                                                                                                                  "country": {
                                                                                                                                    "value": "Africa"
                                                                                                                                  },
                                                                                                                                  "div": 4,
                                                                                                                                  "division": {
                                                                                                                                    "value": "Africa"
                                                                                                                                  },
                                                                                                                                  "division_exposure": {
                                                                                                                                    "value": "Africa"
                                                                                                                                  },
                                                                                                                                  "gisaid_epi_isl": {
                                                                                                                                    "value": "EPI_ISL_457848"
                                                                                                                                  },
                                                                                                                                  "host": {
                                                                                                                                    "value": "Human"
                                                                                                                                  },
                                                                                                                                  "custom_location": {
                                                                                                                                    "confidence": {
                                                                                                                                      "Africa": 1.0
                                                                                                                                    },
                                                                                                                                    "entropy": -1.000088900581841e-12,
                                                                                                                                    "value": "Africa"
                                                                                                                                  },
                                                                                                                                  "num_date": {
                                                                                                                                    "confidence": [
                                                                                                                                      2020.2281420765028,
                                                                                                                                      2020.2281420765028
                                                                                                                                    ],
                                                                                                                                    "value": 2020.2281420765028
                                                                                                                                  },
                                                                                                                                  "originating_lab": {
                                                                                                                                    "value": "KEMRI-CGMR-C"
                                                                                                                                  },
                                                                                                                                  "pangolin_lineage": {
                                                                                                                                    "value": "B.1"
                                                                                                                                  },
                                                                                                                                  "recency": {
                                                                                                                                    "value": "Older"
                                                                                                                                  },
                                                                                                                                  "region": {
                                                                                                                                    "value": "Africa"
                                                                                                                                  },
                                                                                                                                  "region_exposure": {
                                                                                                                                    "value": "Africa"
                                                                                                                                  },

                                                                                                                                  "subclade_membership": {
                                                                                                                                    "value": "20A"
                                                                                                                                  },
                                                                                                                                  "submitting_lab": {
                                                                                                                                    "value": "KEMRI-Wellcome Trust Research Programme/KEMRI-CGMR-C Kilifi"
                                                                                                                                  },
                                                                                                                                  "url": "https://www.gisaid.org"
                                                                                                                                }
                                                                                                                              }
                                                                                                                            ],
                                                                                                                            "name": "NODE_0001159",
                                                                                                                            "node_attrs": {
                                                                                                                              "clade_membership": {
                                                                                                                                "value": "20A"
                                                                                                                              },
                                                                                                                              "div": 4,
                                                                                                                              "custom_location": {
                                                                                                                                "confidence": {
                                                                                                                                  "Africa": 0.37949737844292053,
                                                                                                                                  "Asia": 0.01652899639865125,
                                                                                                                                  "Europe": 0.3033331657897391,
                                                                                                                                  "South America": 0.2978275333435852
                                                                                                                                },
                                                                                                                                "entropy": 1.176446228733995,
                                                                                                                                "value": "Africa"
                                                                                                                              },
                                                                                                                              "num_date": {
                                                                                                                                "confidence": [
                                                                                                                                  2020.2148955588789,
                                                                                                                                  2020.2254098360656
                                                                                                                                ],
                                                                                                                                "value": 2020.2254098360656
                                                                                                                              },
                                                                                                                              "subclade_membership": {
                                                                                                                                "value": "20A"
                                                                                                                              }
                                                                                                                            }
                                                                                                                          },
                                                                                                                          {
                                                                                                                            "branch_attrs": {
                                                                                                                              "mutations": {}
                                                                                                                            },
                                                                                                                            "children": [
                                                                                                                              {
                                                                                                                                "branch_attrs": {
                                                                                                                                  "mutations": {}
                                                                                                                                },
                                                                                                                                "children": [
                                                                                                                                  {
                                                                                                                                    "branch_attrs": {
                                                                                                                                      "mutations": {}
                                                                                                                                    },
                                                                                                                                    "name": "Austria/CeMM0286/2020",
                                                                                                                                    "node_attrs": {

                                                                                                                                      "author": {
                                                                                                                                        "author": "Alexandra Popa et al",
                                                                                                                                        "value": "Alexandra Popa et al"
                                                                                                                                      },
                                                                                                                                      "clade_membership": {
                                                                                                                                        "value": "20A"
                                                                                                                                      },
                                                                                                                                      "country": {
                                                                                                                                        "value": "Europe"
                                                                                                                                      },
                                                                                                                                      "div": 4,
                                                                                                                                      "division": {
                                                                                                                                        "value": "Europe"
                                                                                                                                      },
                                                                                                                                      "division_exposure": {
                                                                                                                                        "value": "Europe"
                                                                                                                                      },
                                                                                                                                      "gisaid_epi_isl": {
                                                                                                                                        "value": "EPI_ISL_583568"
                                                                                                                                      },
                                                                                                                                      "host": {
                                                                                                                                        "value": "Human"
                                                                                                                                      },
                                                                                                                                      "custom_location": {
                                                                                                                                        "confidence": {
                                                                                                                                          "Europe": 1.0
                                                                                                                                        },
                                                                                                                                        "entropy": -1.000088900581841e-12,
                                                                                                                                        "value": "Europe"
                                                                                                                                      },
                                                                                                                                      "num_date": {
                                                                                                                                        "confidence": [
                                                                                                                                          2020.233606557377,
                                                                                                                                          2020.233606557377
                                                                                                                                        ],
                                                                                                                                        "value": 2020.233606557377
                                                                                                                                      },
                                                                                                                                      "originating_lab": {
                                                                                                                                        "value": "Center for Virology, Medical University of Vienna"
                                                                                                                                      },
                                                                                                                                      "pangolin_lineage": {
                                                                                                                                        "value": "B.1"
                                                                                                                                      },
                                                                                                                                      "recency": {
                                                                                                                                        "value": "Older"
                                                                                                                                      },
                                                                                                                                      "region": {
                                                                                                                                        "value": "Europe"
                                                                                                                                      },
                                                                                                                                      "region_exposure": {
                                                                                                                                        "value": "Europe"
                                                                                                                                      },

                                                                                                                                      "subclade_membership": {
                                                                                                                                        "value": "20A"
                                                                                                                                      },
                                                                                                                                      "submitting_lab": {
                                                                                                                                        "value": "Bergthaler laboratory, CeMM Research Center for Molecular Medicine of the Austrian Academy of Sciences"
                                                                                                                                      },
                                                                                                                                      "url": "https://www.gisaid.org"
                                                                                                                                    }
                                                                                                                                  },
                                                                                                                                  {
                                                                                                                                    "branch_attrs": {
                                                                                                                                      "mutations": {}
                                                                                                                                    },
                                                                                                                                    "name": "Canada/ON-S187/2020",
                                                                                                                                    "node_attrs": {
                                                                                                                                      "author": {
                                                                                                                                        "author": "Allison McGeer et al",
                                                                                                                                        "value": "Allison McGeer et al"
                                                                                                                                      },
                                                                                                                                      "clade_membership": {
                                                                                                                                        "value": "20A"
                                                                                                                                      },
                                                                                                                                      "country": {
                                                                                                                                        "value": "North America"
                                                                                                                                      },
                                                                                                                                      "div": 4,
                                                                                                                                      "division": {
                                                                                                                                        "value": "North America"
                                                                                                                                      },
                                                                                                                                      "division_exposure": {
                                                                                                                                        "value": "North America"
                                                                                                                                      },
                                                                                                                                      "gisaid_epi_isl": {
                                                                                                                                        "value": "EPI_ISL_755793"
                                                                                                                                      },
                                                                                                                                      "host": {
                                                                                                                                        "value": "Human"
                                                                                                                                      },
                                                                                                                                      "custom_location": {
                                                                                                                                        "confidence": {
                                                                                                                                          "North America": 1.0
                                                                                                                                        },
                                                                                                                                        "entropy": -1.000088900581841e-12,
                                                                                                                                        "value": "North America"
                                                                                                                                      },
                                                                                                                                      "num_date": {
                                                                                                                                        "confidence": [
                                                                                                                                          2020.23087431694,
                                                                                                                                          2020.23087431694
                                                                                                                                        ],
                                                                                                                                        "value": 2020.23087431694
                                                                                                                                      },
                                                                                                                                      "originating_lab": {
                                                                                                                                        "value": "Toronto Invasive Bacterial Diseases Network"
                                                                                                                                      },
                                                                                                                                      "pangolin_lineage": {
                                                                                                                                        "value": "B.1"
                                                                                                                                      },
                                                                                                                                      "recency": {
                                                                                                                                        "value": "Older"
                                                                                                                                      },
                                                                                                                                      "region": {
                                                                                                                                        "value": "North America"
                                                                                                                                      },
                                                                                                                                      "region_exposure": {
                                                                                                                                        "value": "North America"
                                                                                                                                      },
                                                                                                                                      "subclade_membership": {
                                                                                                                                        "value": "20A"
                                                                                                                                      },
                                                                                                                                      "submitting_lab": {
                                                                                                                                        "value": "McMaster University"
                                                                                                                                      },
                                                                                                                                      "url": "https://www.gisaid.org"
                                                                                                                                    }
                                                                                                                                  }
                                                                                                                                ],
                                                                                                                                "name": "NODE_0001163",
                                                                                                                                "node_attrs": {
                                                                                                                                  "clade_membership": {
                                                                                                                                    "value": "20A"
                                                                                                                                  },
                                                                                                                                  "div": 4,
                                                                                                                                  "custom_location": {
                                                                                                                                    "confidence": {
                                                                                                                                      "Africa": 0.032335726504885615,
                                                                                                                                      "Europe": 0.8295883023652406,
                                                                                                                                      "North America": 0.10386638897845384,
                                                                                                                                      "South America": 0.025031141742896272
                                                                                                                                    },
                                                                                                                                    "entropy": 0.6377721142752997,
                                                                                                                                    "value": "Europe"
                                                                                                                                  },
                                                                                                                                  "num_date": {
                                                                                                                                    "confidence": [
                                                                                                                                      2020.22032136002,
                                                                                                                                      2020.23087431694
                                                                                                                                    ],
                                                                                                                                    "value": 2020.23087431694
                                                                                                                                  },
                                                                                                                                  "subclade_membership": {
                                                                                                                                    "value": "20A"
                                                                                                                                  }
                                                                                                                                }
                                                                                                                              },
                                                                                                                              {
                                                                                                                                "branch_attrs": {
                                                                                                                                  "mutations": {}
                                                                                                                                },
                                                                                                                                "children": [
                                                                                                                                  {
                                                                                                                                    "branch_attrs": {
                                                                                                                                      "mutations": {
                                                                                                                                        "nuc": [
                                                                                                                                          "G24328A"
                                                                                                                                        ]
                                                                                                                                      }
                                                                                                                                    },
                                                                                                                                    "name": "Kenya/C502/2020",
                                                                                                                                    "node_attrs": {

                                                                                                                                      "author": {
                                                                                                                                        "author": "Githinji et al 2020 et al",
                                                                                                                                        "value": "Githinji et al 2020 et al"
                                                                                                                                      },
                                                                                                                                      "clade_membership": {
                                                                                                                                        "value": "20A"
                                                                                                                                      },
                                                                                                                                      "country": {
                                                                                                                                        "value": "Africa"
                                                                                                                                      },
                                                                                                                                      "div": 5,
                                                                                                                                      "division": {
                                                                                                                                        "value": "Africa"
                                                                                                                                      },
                                                                                                                                      "division_exposure": {
                                                                                                                                        "value": "Africa"
                                                                                                                                      },
                                                                                                                                      "gisaid_epi_isl": {
                                                                                                                                        "value": "EPI_ISL_568699"
                                                                                                                                      },
                                                                                                                                      "host": {
                                                                                                                                        "value": "Human"
                                                                                                                                      },
                                                                                                                                      "custom_location": {
                                                                                                                                        "confidence": {
                                                                                                                                          "Africa": 1.0
                                                                                                                                        },
                                                                                                                                        "entropy": -1.000088900581841e-12,
                                                                                                                                        "value": "Africa"
                                                                                                                                      },
                                                                                                                                      "num_date": {
                                                                                                                                        "confidence": [
                                                                                                                                          2020.2745901639344,
                                                                                                                                          2020.2745901639344
                                                                                                                                        ],
                                                                                                                                        "value": 2020.2745901639344
                                                                                                                                      },
                                                                                                                                      "originating_lab": {
                                                                                                                                        "value": "KEMRI-Wellcome Trust Research Programme/KEMRI-CGMR-C Kilifi"
                                                                                                                                      },
                                                                                                                                      "pangolin_lineage": {
                                                                                                                                        "value": "B.1"
                                                                                                                                      },
                                                                                                                                      "recency": {
                                                                                                                                        "value": "Older"
                                                                                                                                      },
                                                                                                                                      "region": {
                                                                                                                                        "value": "Africa"
                                                                                                                                      },
                                                                                                                                      "region_exposure": {
                                                                                                                                        "value": "Africa"
                                                                                                                                      },

                                                                                                                                      "subclade_membership": {
                                                                                                                                        "value": "20A"
                                                                                                                                      },
                                                                                                                                      "submitting_lab": {
                                                                                                                                        "value": "KEMRI-Wellcome Trust Research Programme/KEMRI-CGMR-C Kilifi"
                                                                                                                                      },
                                                                                                                                      "url": "https://www.gisaid.org"
                                                                                                                                    }
                                                                                                                                  },
                                                                                                                                  {
                                                                                                                                    "branch_attrs": {
                                                                                                                                      "labels": {
                                                                                                                                        "aa": "S: K378N"
                                                                                                                                      },
                                                                                                                                      "mutations": {
                                                                                                                                        "S": [
                                                                                                                                          "K378N"
                                                                                                                                        ],
                                                                                                                                        "nuc": [
                                                                                                                                          "G22696C"
                                                                                                                                        ]
                                                                                                                                      }
                                                                                                                                    },
                                                                                                                                    "name": "Austria/CeMM0783/2020",
                                                                                                                                    "node_attrs": {

                                                                                                                                      "author": {
                                                                                                                                        "author": "Alexandra Popa et al",
                                                                                                                                        "value": "Alexandra Popa et al"
                                                                                                                                      },
                                                                                                                                      "clade_membership": {
                                                                                                                                        "value": "20A"
                                                                                                                                      },
                                                                                                                                      "country": {
                                                                                                                                        "value": "Europe"
                                                                                                                                      },
                                                                                                                                      "div": 5,
                                                                                                                                      "division": {
                                                                                                                                        "value": "Europe"
                                                                                                                                      },
                                                                                                                                      "division_exposure": {
                                                                                                                                        "value": "Europe"
                                                                                                                                      },
                                                                                                                                      "gisaid_epi_isl": {
                                                                                                                                        "value": "EPI_ISL_583699"
                                                                                                                                      },
                                                                                                                                      "host": {
                                                                                                                                        "value": "Human"
                                                                                                                                      },
                                                                                                                                      "custom_location": {
                                                                                                                                        "confidence": {
                                                                                                                                          "Europe": 1.0
                                                                                                                                        },
                                                                                                                                        "entropy": -1.000088900581841e-12,
                                                                                                                                        "value": "Europe"
                                                                                                                                      },
                                                                                                                                      "num_date": {
                                                                                                                                        "confidence": [
                                                                                                                                          2020.2937158469945,
                                                                                                                                          2020.2937158469945
                                                                                                                                        ],
                                                                                                                                        "value": 2020.2937158469945
                                                                                                                                      },
                                                                                                                                      "originating_lab": {
                                                                                                                                        "value": "Center for Virology, Medical University of Vienna"
                                                                                                                                      },
                                                                                                                                      "pangolin_lineage": {
                                                                                                                                        "value": "B.1"
                                                                                                                                      },
                                                                                                                                      "recency": {
                                                                                                                                        "value": "Older"
                                                                                                                                      },
                                                                                                                                      "region": {
                                                                                                                                        "value": "Europe"
                                                                                                                                      },
                                                                                                                                      "region_exposure": {
                                                                                                                                        "value": "Europe"
                                                                                                                                      },

                                                                                                                                      "subclade_membership": {
                                                                                                                                        "value": "20A"
                                                                                                                                      },
                                                                                                                                      "submitting_lab": {
                                                                                                                                        "value": "Bergthaler laboratory, CeMM Research Center for Molecular Medicine of the Austrian Academy of Sciences"
                                                                                                                                      },
                                                                                                                                      "url": "https://www.gisaid.org"
                                                                                                                                    }
                                                                                                                                  }
                                                                                                                                ],
                                                                                                                                "name": "NODE_0001164",
                                                                                                                                "node_attrs": {
                                                                                                                                  "clade_membership": {
                                                                                                                                    "value": "20A"
                                                                                                                                  },
                                                                                                                                  "div": 4,
                                                                                                                                  "custom_location": {
                                                                                                                                    "confidence": {
                                                                                                                                      "Africa": 0.2430150986502488,
                                                                                                                                      "Asia": 0.010767194011465019,
                                                                                                                                      "Europe": 0.7260389586462321,
                                                                                                                                      "South America": 0.017466672191801622
                                                                                                                                    },
                                                                                                                                    "entropy": 0.7124765188333024,
                                                                                                                                    "value": "Europe"
                                                                                                                                  },
                                                                                                                                  "num_date": {
                                                                                                                                    "confidence": [
                                                                                                                                      2020.2173988299837,
                                                                                                                                      2020.260036418573
                                                                                                                                    ],
                                                                                                                                    "value": 2020.2251294033208
                                                                                                                                  },
                                                                                                                                  "subclade_membership": {
                                                                                                                                    "value": "20A"
                                                                                                                                  }
                                                                                                                                }
                                                                                                                              }
                                                                                                                            ],
                                                                                                                            "name": "NODE_0001160",
                                                                                                                            "node_attrs": {
                                                                                                                              "clade_membership": {
                                                                                                                                "value": "20A"
                                                                                                                              },
                                                                                                                              "div": 4,
                                                                                                                              "custom_location": {
                                                                                                                                "confidence": {
                                                                                                                                  "Africa": 0.16623972925264693,
                                                                                                                                  "Europe": 0.7738165425547389,
                                                                                                                                  "North America": 0.012996037645913143,
                                                                                                                                  "South America": 0.03548632987279104
                                                                                                                                },
                                                                                                                                "entropy": 0.7238222535371714,
                                                                                                                                "value": "Europe"
                                                                                                                              },
                                                                                                                              "num_date": {
                                                                                                                                "confidence": [
                                                                                                                                  2020.2128998145856,
                                                                                                                                  2020.2288173654192
                                                                                                                                ],
                                                                                                                                "value": 2020.2225264668623
                                                                                                                              },
                                                                                                                              "subclade_membership": {
                                                                                                                                "value": "20A"
                                                                                                                              }
                                                                                                                            }
                                                                                                                          }
                                                                                                                        ],
                                                                                                                        "name": "NODE_0001158",
                                                                                                                        "node_attrs": {
                                                                                                                          "clade_membership": {
                                                                                                                            "value": "20A"
                                                                                                                          },
                                                                                                                          "div": 4,
                                                                                                                          "custom_location": {
                                                                                                                            "confidence": {
                                                                                                                              "Africa": 0.22210579558539076,
                                                                                                                              "Asia": 0.014623860795808775,
                                                                                                                              "Europe": 0.6762013891035169,
                                                                                                                              "South America": 0.0835158851772712
                                                                                                                            },
                                                                                                                            "entropy": 0.8890313722262879,
                                                                                                                            "value": "Europe"
                                                                                                                          },
                                                                                                                          "num_date": {
                                                                                                                            "confidence": [
                                                                                                                              2020.2053873969396,
                                                                                                                              2020.2225328000043
                                                                                                                            ],
                                                                                                                            "value": 2020.2158098114458
                                                                                                                          },
                                                                                                                          "subclade_membership": {
                                                                                                                            "value": "20A"
                                                                                                                          }
                                                                                                                        }
                                                                                                                      },
                                                                                                                      {
                                                                                                                        "branch_attrs": {
                                                                                                                          "mutations": {}
                                                                                                                        },
                                                                                                                        "children": [
                                                                                                                          {
                                                                                                                            "branch_attrs": {
                                                                                                                              "mutations": {}
                                                                                                                            },
                                                                                                                            "children": [
                                                                                                                              {
                                                                                                                                "branch_attrs": {
                                                                                                                                  "labels": {
                                                                                                                                    "aa": "ORF1a: G3245S; S: A623S"
                                                                                                                                  },
                                                                                                                                  "mutations": {
                                                                                                                                    "ORF1a": [
                                                                                                                                      "G3245S"
                                                                                                                                    ],
                                                                                                                                    "S": [
                                                                                                                                      "A623S"
                                                                                                                                    ],
                                                                                                                                    "nuc": [
                                                                                                                                      "G9998A",
                                                                                                                                      "G23429T"
                                                                                                                                    ]
                                                                                                                                  }
                                                                                                                                },
                                                                                                                                "name": "Egypt/C-CEIRS-8MOH/2020",
                                                                                                                                "node_attrs": {
                                                                                                                                  "author": {
                                                                                                                                    "author": "Roshdy et al",
                                                                                                                                    "value": "Roshdy et al"
                                                                                                                                  },
                                                                                                                                  "clade_membership": {
                                                                                                                                    "value": "20A"
                                                                                                                                  },
                                                                                                                                  "country": {
                                                                                                                                    "value": "Africa"
                                                                                                                                  },
                                                                                                                                  "div": 6,
                                                                                                                                  "division": {
                                                                                                                                    "value": "Africa"
                                                                                                                                  },
                                                                                                                                  "division_exposure": {
                                                                                                                                    "value": "Africa"
                                                                                                                                  },
                                                                                                                                  "gisaid_epi_isl": {
                                                                                                                                    "value": "EPI_ISL_605782"
                                                                                                                                  },
                                                                                                                                  "host": {
                                                                                                                                    "value": "Human"
                                                                                                                                  },
                                                                                                                                  "custom_location": {
                                                                                                                                    "confidence": {
                                                                                                                                      "Africa": 1.0
                                                                                                                                    },
                                                                                                                                    "entropy": -1.000088900581841e-12,
                                                                                                                                    "value": "Africa"
                                                                                                                                  },
                                                                                                                                  "num_date": {
                                                                                                                                    "confidence": [
                                                                                                                                      2020.3756830601094,
                                                                                                                                      2020.3756830601094
                                                                                                                                    ],
                                                                                                                                    "value": 2020.3756830601094
                                                                                                                                  },
                                                                                                                                  "originating_lab": {
                                                                                                                                    "value": "CEIRS Data Processing and Coordinating Center, St. Jude Center of Excellence for Influenza Research and Surveillance (CEIRS)"
                                                                                                                                  },
                                                                                                                                  "pangolin_lineage": {
                                                                                                                                    "value": "B.1"
                                                                                                                                  },
                                                                                                                                  "recency": {
                                                                                                                                    "value": "Older"
                                                                                                                                  },
                                                                                                                                  "region": {
                                                                                                                                    "value": "Africa"
                                                                                                                                  },
                                                                                                                                  "region_exposure": {
                                                                                                                                    "value": "Africa"
                                                                                                                                  },
                                                                                                                                  "subclade_membership": {
                                                                                                                                    "value": "20A"
                                                                                                                                  },
                                                                                                                                  "submitting_lab": {
                                                                                                                                    "value": "CEIRS Data Processing and Coordinating Center, St. Jude Center of Excellence for Influenza Research and Surveillance (CEIRS)"
                                                                                                                                  },
                                                                                                                                  "url": "https://www.gisaid.org"
                                                                                                                                }
                                                                                                                              },
                                                                                                                              {
                                                                                                                                "branch_attrs": {
                                                                                                                                  "labels": {
                                                                                                                                    "aa": "ORF1b: S663P"
                                                                                                                                  },
                                                                                                                                  "mutations": {
                                                                                                                                    "ORF1b": [
                                                                                                                                      "S663P"
                                                                                                                                    ],
                                                                                                                                    "nuc": [
                                                                                                                                      "T15454C"
                                                                                                                                    ]
                                                                                                                                  }
                                                                                                                                },
                                                                                                                                "name": "Kenya/C422/2020",
                                                                                                                                "node_attrs": {
                                                                                                                                  "author": {
                                                                                                                                    "author": "Githinji G. et al 2020 et al",
                                                                                                                                    "paper_url": "https://virological.org/t/introduction-and-local-transmission-of-sars-cov-2-cases-in-kenya/497",
                                                                                                                                    "title": "Introduction and local transmission of SARS-CoV-2 cases in Kenya",
                                                                                                                                    "value": "Githinji G. et al 2020 et al"
                                                                                                                                  },
                                                                                                                                  "clade_membership": {
                                                                                                                                    "value": "20A"
                                                                                                                                  },
                                                                                                                                  "country": {
                                                                                                                                    "value": "Africa"
                                                                                                                                  },
                                                                                                                                  "div": 5,
                                                                                                                                  "division": {
                                                                                                                                    "value": "Africa"
                                                                                                                                  },
                                                                                                                                  "division_exposure": {
                                                                                                                                    "value": "Africa"
                                                                                                                                  },
                                                                                                                                  "gisaid_epi_isl": {
                                                                                                                                    "value": "EPI_ISL_457908"
                                                                                                                                  },
                                                                                                                                  "host": {
                                                                                                                                    "value": "Human"
                                                                                                                                  },
                                                                                                                                  "custom_location": {
                                                                                                                                    "confidence": {
                                                                                                                                      "Africa": 1.0
                                                                                                                                    },
                                                                                                                                    "entropy": -1.000088900581841e-12,
                                                                                                                                    "value": "Africa"
                                                                                                                                  },
                                                                                                                                  "num_date": {
                                                                                                                                    "confidence": [
                                                                                                                                      2020.26912568306,
                                                                                                                                      2020.26912568306
                                                                                                                                    ],
                                                                                                                                    "value": 2020.26912568306
                                                                                                                                  },
                                                                                                                                  "originating_lab": {
                                                                                                                                    "value": "KEMRI-CGMR-C"
                                                                                                                                  },
                                                                                                                                  "pangolin_lineage": {
                                                                                                                                    "value": "B.1"
                                                                                                                                  },
                                                                                                                                  "recency": {
                                                                                                                                    "value": "Older"
                                                                                                                                  },
                                                                                                                                  "region": {
                                                                                                                                    "value": "Africa"
                                                                                                                                  },
                                                                                                                                  "region_exposure": {
                                                                                                                                    "value": "Africa"
                                                                                                                                  },

                                                                                                                                  "subclade_membership": {
                                                                                                                                    "value": "20A"
                                                                                                                                  },
                                                                                                                                  "submitting_lab": {
                                                                                                                                    "value": "KEMRI-Wellcome Trust Research Programme/KEMRI-CGMR-C Kilifi"
                                                                                                                                  },
                                                                                                                                  "url": "https://www.gisaid.org"
                                                                                                                                }
                                                                                                                              }
                                                                                                                            ],
                                                                                                                            "name": "NODE_0001168",
                                                                                                                            "node_attrs": {
                                                                                                                              "clade_membership": {
                                                                                                                                "value": "20A"
                                                                                                                              },
                                                                                                                              "div": 4,
                                                                                                                              "custom_location": {
                                                                                                                                "confidence": {
                                                                                                                                  "Africa": 0.9545449173461037,
                                                                                                                                  "Asia": 0.0019734065983829626,
                                                                                                                                  "Europe": 0.040000196229750276,
                                                                                                                                  "South America": 0.0033396163272977593
                                                                                                                                },
                                                                                                                                "entropy": 0.2058352174257629,
                                                                                                                                "value": "Africa"
                                                                                                                              },
                                                                                                                              "num_date": {
                                                                                                                                "confidence": [
                                                                                                                                  2020.2133626448351,
                                                                                                                                  2020.2574248265353
                                                                                                                                ],
                                                                                                                                "value": 2020.2250524270546
                                                                                                                              },
                                                                                                                              "subclade_membership": {
                                                                                                                                "value": "20A"
                                                                                                                              }
                                                                                                                            }
                                                                                                                          },
                                                                                                                          {
                                                                                                                            "branch_attrs": {
                                                                                                                              "mutations": {}
                                                                                                                            },
                                                                                                                            "children": [
                                                                                                                              {
                                                                                                                                "branch_attrs": {
                                                                                                                                  "mutations": {}
                                                                                                                                },
                                                                                                                                "children": [
                                                                                                                                  {
                                                                                                                                    "branch_attrs": {
                                                                                                                                      "mutations": {}
                                                                                                                                    },
                                                                                                                                    "children": [
                                                                                                                                      {
                                                                                                                                        "branch_attrs": {
                                                                                                                                          "mutations": {}
                                                                                                                                        },
                                                                                                                                        "name": "Germany/HH-hpi-p1362/2020",
                                                                                                                                        "node_attrs": {
                                                                                                                                          "author": {
                                                                                                                                            "author": "Alexis Robitaille et al",
                                                                                                                                            "value": "Alexis Robitaille et al"
                                                                                                                                          },
                                                                                                                                          "clade_membership": {
                                                                                                                                            "value": "20A"
                                                                                                                                          },
                                                                                                                                          "country": {
                                                                                                                                            "value": "Europe"
                                                                                                                                          },
                                                                                                                                          "div": 4,
                                                                                                                                          "division": {
                                                                                                                                            "value": "Europe"
                                                                                                                                          },
                                                                                                                                          "division_exposure": {
                                                                                                                                            "value": "Europe"
                                                                                                                                          },
                                                                                                                                          "gisaid_epi_isl": {
                                                                                                                                            "value": "EPI_ISL_775779"
                                                                                                                                          },
                                                                                                                                          "host": {
                                                                                                                                            "value": "Human"
                                                                                                                                          },
                                                                                                                                          "custom_location": {
                                                                                                                                            "confidence": {
                                                                                                                                              "Europe": 0.9999999999999999
                                                                                                                                            },
                                                                                                                                            "entropy": -9.99866855976916e-13,
                                                                                                                                            "value": "Europe"
                                                                                                                                          },
                                                                                                                                          "num_date": {
                                                                                                                                            "confidence": [
                                                                                                                                              2020.2390710382513,
                                                                                                                                              2020.2390710382513
                                                                                                                                            ],
                                                                                                                                            "value": 2020.2390710382513
                                                                                                                                          },
                                                                                                                                          "originating_lab": {
                                                                                                                                            "value": "University Medical Center Hamburg Eppendorf"
                                                                                                                                          },
                                                                                                                                          "pangolin_lineage": {
                                                                                                                                            "value": "B.1"
                                                                                                                                          },
                                                                                                                                          "recency": {
                                                                                                                                            "value": "Older"
                                                                                                                                          },
                                                                                                                                          "region": {
                                                                                                                                            "value": "Europe"
                                                                                                                                          },
                                                                                                                                          "region_exposure": {
                                                                                                                                            "value": "Europe"
                                                                                                                                          },
                                                                                                                                          "subclade_membership": {
                                                                                                                                            "value": "20A"
                                                                                                                                          },
                                                                                                                                          "submitting_lab": {
                                                                                                                                            "value": "Heinrich Pette Institute, Leibniz Institute for Experimental Virology"
                                                                                                                                          },
                                                                                                                                          "url": "https://www.gisaid.org"
                                                                                                                                        }
                                                                                                                                      },
                                                                                                                                      {
                                                                                                                                        "branch_attrs": {
                                                                                                                                          "mutations": {}
                                                                                                                                        },
                                                                                                                                        "name": "Canada/ON-S461-KN/2020",
                                                                                                                                        "node_attrs": {
                                                                                                                                          "author": {
                                                                                                                                            "author": "Allison McGeer et al",
                                                                                                                                            "value": "Allison McGeer et al"
                                                                                                                                          },
                                                                                                                                          "clade_membership": {
                                                                                                                                            "value": "20A"
                                                                                                                                          },
                                                                                                                                          "country": {
                                                                                                                                            "value": "North America"
                                                                                                                                          },
                                                                                                                                          "div": 4,
                                                                                                                                          "division": {
                                                                                                                                            "value": "North America"
                                                                                                                                          },
                                                                                                                                          "division_exposure": {
                                                                                                                                            "value": "North America"
                                                                                                                                          },
                                                                                                                                          "gisaid_epi_isl": {
                                                                                                                                            "value": "EPI_ISL_770829"
                                                                                                                                          },
                                                                                                                                          "host": {
                                                                                                                                            "value": "Human"
                                                                                                                                          },
                                                                                                                                          "custom_location": {
                                                                                                                                            "confidence": {
                                                                                                                                              "North America": 1.0
                                                                                                                                            },
                                                                                                                                            "entropy": -1.000088900581841e-12,
                                                                                                                                            "value": "North America"
                                                                                                                                          },
                                                                                                                                          "num_date": {
                                                                                                                                            "confidence": [
                                                                                                                                              2020.25,
                                                                                                                                              2020.25
                                                                                                                                            ],
                                                                                                                                            "value": 2020.25
                                                                                                                                          },
                                                                                                                                          "originating_lab": {
                                                                                                                                            "value": "Toronto Invasive Bacterial Diseases Network"
                                                                                                                                          },
                                                                                                                                          "pangolin_lineage": {
                                                                                                                                            "value": "B.1"
                                                                                                                                          },
                                                                                                                                          "recency": {
                                                                                                                                            "value": "Older"
                                                                                                                                          },
                                                                                                                                          "region": {
                                                                                                                                            "value": "North America"
                                                                                                                                          },
                                                                                                                                          "region_exposure": {
                                                                                                                                            "value": "North America"
                                                                                                                                          },
                                                                                                                                          "subclade_membership": {
                                                                                                                                            "value": "20A"
                                                                                                                                          },
                                                                                                                                          "submitting_lab": {
                                                                                                                                            "value": "McMaster University"
                                                                                                                                          },
                                                                                                                                          "url": "https://www.gisaid.org"
                                                                                                                                        }
                                                                                                                                      }
                                                                                                                                    ],
                                                                                                                                    "name": "NODE_0001176",
                                                                                                                                    "node_attrs": {
                                                                                                                                      "clade_membership": {
                                                                                                                                        "value": "20A"
                                                                                                                                      },
                                                                                                                                      "div": 4,
                                                                                                                                      "custom_location": {
                                                                                                                                        "confidence": {
                                                                                                                                          "Asia": 0.0162149763811155,
                                                                                                                                          "Europe": 0.8522303557030019,
                                                                                                                                          "North America": 0.10066989773759011,
                                                                                                                                          "South America": 0.025081385054160552
                                                                                                                                        },
                                                                                                                                        "entropy": 0.5576606790281017,
                                                                                                                                        "value": "Europe"
                                                                                                                                      },
                                                                                                                                      "num_date": {
                                                                                                                                        "confidence": [
                                                                                                                                          2020.21959255902,
                                                                                                                                          2020.2390710382513
                                                                                                                                        ],
                                                                                                                                        "value": 2020.233850625053
                                                                                                                                      },
                                                                                                                                      "subclade_membership": {
                                                                                                                                        "value": "20A"
                                                                                                                                      }
                                                                                                                                    }
                                                                                                                                  },
                                                                                                                                  {
                                                                                                                                    "branch_attrs": {
                                                                                                                                      "mutations": {}
                                                                                                                                    },
                                                                                                                                    "children": [
                                                                                                                                      {
                                                                                                                                        "branch_attrs": {
                                                                                                                                          "mutations": {}
                                                                                                                                        },
                                                                                                                                        "children": [
                                                                                                                                          {
                                                                                                                                            "branch_attrs": {
                                                                                                                                              "mutations": {}
                                                                                                                                            },
                                                                                                                                            "name": "SaudiArabia/KAUST-Jeddah61/2020",
                                                                                                                                            "node_attrs": {

                                                                                                                                              "author": {
                                                                                                                                                "author": "Sharif Hala et al",
                                                                                                                                                "value": "Sharif Hala et al"
                                                                                                                                              },
                                                                                                                                              "clade_membership": {
                                                                                                                                                "value": "20A"
                                                                                                                                              },
                                                                                                                                              "country": {
                                                                                                                                                "value": "Asia"
                                                                                                                                              },
                                                                                                                                              "div": 4,
                                                                                                                                              "division": {
                                                                                                                                                "value": "Asia"
                                                                                                                                              },
                                                                                                                                              "division_exposure": {
                                                                                                                                                "value": "Asia"
                                                                                                                                              },
                                                                                                                                              "gisaid_epi_isl": {
                                                                                                                                                "value": "EPI_ISL_437754"
                                                                                                                                              },
                                                                                                                                              "host": {
                                                                                                                                                "value": "Human"
                                                                                                                                              },
                                                                                                                                              "custom_location": {
                                                                                                                                                "confidence": {
                                                                                                                                                  "Asia": 1.0
                                                                                                                                                },
                                                                                                                                                "entropy": -1.000088900581841e-12,
                                                                                                                                                "value": "Asia"
                                                                                                                                              },
                                                                                                                                              "num_date": {
                                                                                                                                                "confidence": [
                                                                                                                                                  2020.2445355191257,
                                                                                                                                                  2020.2445355191257
                                                                                                                                                ],
                                                                                                                                                "value": 2020.2445355191257
                                                                                                                                              },
                                                                                                                                              "originating_lab": {
                                                                                                                                                "value": "Pathogen Genomics Lab King Abdullah University of Science and Technology(KAUST)"
                                                                                                                                              },
                                                                                                                                              "pangolin_lineage": {
                                                                                                                                                "value": "B.1"
                                                                                                                                              },
                                                                                                                                              "recency": {
                                                                                                                                                "value": "Older"
                                                                                                                                              },
                                                                                                                                              "region": {
                                                                                                                                                "value": "Asia"
                                                                                                                                              },
                                                                                                                                              "region_exposure": {
                                                                                                                                                "value": "Asia"
                                                                                                                                              },

                                                                                                                                              "subclade_membership": {
                                                                                                                                                "value": "20A"
                                                                                                                                              },
                                                                                                                                              "submitting_lab": {
                                                                                                                                                "value": "Pathogen Genomics Lab King Abdullah University of Science and Technology(KAUST)"
                                                                                                                                              },
                                                                                                                                              "url": "https://www.gisaid.org"
                                                                                                                                            }
                                                                                                                                          },
                                                                                                                                          {
                                                                                                                                            "branch_attrs": {
                                                                                                                                              "mutations": {}
                                                                                                                                            },
                                                                                                                                            "name": "England/LIVE-9E429/2020",
                                                                                                                                            "node_attrs": {
                                                                                                                                              "author": {
                                                                                                                                                "author": "Sam Haldenby et al",
                                                                                                                                                "paper_url": "https://virological.org/t/preliminary-analysis-of-sars-cov-2-importation-establishment-of-uk-transmission-lineages/507",
                                                                                                                                                "title": "Preliminary analysis of SARS-CoV-2 importation & establishment of UK transmission lineages",
                                                                                                                                                "value": "Sam Haldenby et al A"
                                                                                                                                              },
                                                                                                                                              "clade_membership": {
                                                                                                                                                "value": "20A"
                                                                                                                                              },
                                                                                                                                              "country": {
                                                                                                                                                "value": "Europe"
                                                                                                                                              },
                                                                                                                                              "div": 4,
                                                                                                                                              "division": {
                                                                                                                                                "value": "Europe"
                                                                                                                                              },
                                                                                                                                              "division_exposure": {
                                                                                                                                                "value": "Europe"
                                                                                                                                              },
                                                                                                                                              "gisaid_epi_isl": {
                                                                                                                                                "value": "EPI_ISL_453300"
                                                                                                                                              },
                                                                                                                                              "host": {
                                                                                                                                                "value": "Human"
                                                                                                                                              },
                                                                                                                                              "custom_location": {
                                                                                                                                                "confidence": {
                                                                                                                                                  "Europe": 1.0
                                                                                                                                                },
                                                                                                                                                "entropy": -1.000088900581841e-12,
                                                                                                                                                "value": "Europe"
                                                                                                                                              },
                                                                                                                                              "num_date": {
                                                                                                                                                "confidence": [
                                                                                                                                                  2020.2527322404371,
                                                                                                                                                  2020.2527322404371
                                                                                                                                                ],
                                                                                                                                                "value": 2020.2527322404371
                                                                                                                                              },
                                                                                                                                              "originating_lab": {
                                                                                                                                                "value": "Liverpool Clinical Laboratories"
                                                                                                                                              },
                                                                                                                                              "pangolin_lineage": {
                                                                                                                                                "value": "B.1"
                                                                                                                                              },
                                                                                                                                              "recency": {
                                                                                                                                                "value": "Older"
                                                                                                                                              },
                                                                                                                                              "region": {
                                                                                                                                                "value": "Europe"
                                                                                                                                              },
                                                                                                                                              "region_exposure": {
                                                                                                                                                "value": "Europe"
                                                                                                                                              },
                                                                                                                                              "subclade_membership": {
                                                                                                                                                "value": "20A"
                                                                                                                                              },
                                                                                                                                              "submitting_lab": {
                                                                                                                                                "value": "COVID-19 Genomics UK (COG-UK) Consortium"
                                                                                                                                              },
                                                                                                                                              "url": "https://www.gisaid.org"
                                                                                                                                            }
                                                                                                                                          }
                                                                                                                                        ],
                                                                                                                                        "name": "NODE_0001178",
                                                                                                                                        "node_attrs": {
                                                                                                                                          "clade_membership": {
                                                                                                                                            "value": "20A"
                                                                                                                                          },
                                                                                                                                          "div": 4,
                                                                                                                                          "custom_location": {
                                                                                                                                            "confidence": {
                                                                                                                                              "Africa": 0.00330040803512615,
                                                                                                                                              "Asia": 0.2622195191362971,
                                                                                                                                              "Europe": 0.7154907657106977,
                                                                                                                                              "South America": 0.017202709879152435
```
