## Supplementary Data 2 for "Emergence of the novel SARS-CoV-2 lineage P.4.1 and massive spread of P.2 in South Brazil": ncov_CVL_RS_South_America_14Abr2021.json (part 15 of 64)

```
                                                                                                                                            },
                                                                                                                                            "entropy": 0.6914538775462937,
                                                                                                                                            "value": "Europe"
                                                                                                                                          },
                                                                                                                                          "num_date": {
                                                                                                                                            "confidence": [
                                                                                                                                              2020.2291468496417,
                                                                                                                                              2020.2445355191257
                                                                                                                                            ],
                                                                                                                                            "value": 2020.2423600756592
                                                                                                                                          },
                                                                                                                                          "subclade_membership": {
                                                                                                                                            "value": "20A"
                                                                                                                                          }
                                                                                                                                        }
                                                                                                                                      },
                                                                                                                                      {
                                                                                                                                        "branch_attrs": {
                                                                                                                                          "mutations": {}
                                                                                                                                        },
                                                                                                                                        "children": [
                                                                                                                                          {
                                                                                                                                            "branch_attrs": {
                                                                                                                                              "mutations": {}
                                                                                                                                            },
                                                                                                                                            "children": [
                                                                                                                                              {
                                                                                                                                                "branch_attrs": {
                                                                                                                                                  "mutations": {}
                                                                                                                                                },
                                                                                                                                                "name": "Colombia/HUI-GVI-98032/2020",
                                                                                                                                                "node_attrs": {

                                                                                                                                                  "author": {
                                                                                                                                                    "author": "Juan David Ram\u00edrez et al",
                                                                                                                                                    "paper_url": "https://www.medrxiv.org/content/10.1101/2020.06.11.20125799v1",
                                                                                                                                                    "title": "The arrival and spread of SARS-CoV2 in Colombia",
                                                                                                                                                    "value": "Juan David Ram\u00edrez et al A"
                                                                                                                                                  },
                                                                                                                                                  "clade_membership": {
                                                                                                                                                    "value": "20A"
                                                                                                                                                  },
                                                                                                                                                  "country": {
                                                                                                                                                    "value": "Colombia"
                                                                                                                                                  },
                                                                                                                                                  "div": 4,
                                                                                                                                                  "division": {
                                                                                                                                                    "value": "Huila"
                                                                                                                                                  },
                                                                                                                                                  "division_exposure": {
                                                                                                                                                    "value": "Huila"
                                                                                                                                                  },
                                                                                                                                                  "gisaid_epi_isl": {
                                                                                                                                                    "value": "EPI_ISL_447811"
                                                                                                                                                  },
                                                                                                                                                  "host": {
                                                                                                                                                    "value": "Human"
                                                                                                                                                  },
                                                                                                                                                  "custom_location": {
                                                                                                                                                    "confidence": {
                                                                                                                                                      "South America": 1.0
                                                                                                                                                    },
                                                                                                                                                    "entropy": -1.000088900581841e-12,
                                                                                                                                                    "value": "South America"
                                                                                                                                                  },
                                                                                                                                                  "location": {
                                                                                                                                                    "value": "Neiva"
                                                                                                                                                  },
                                                                                                                                                  "num_date": {
                                                                                                                                                    "confidence": [
                                                                                                                                                      2020.2609289617487,
                                                                                                                                                      2020.2609289617487
                                                                                                                                                    ],
                                                                                                                                                    "value": 2020.2609289617487
                                                                                                                                                  },
                                                                                                                                                  "originating_lab": {
                                                                                                                                                    "value": "Instituto Nacional de Salud, Bogot\u00e1, Colombia"
                                                                                                                                                  },
                                                                                                                                                  "pangolin_lineage": {
                                                                                                                                                    "value": "B.1"
                                                                                                                                                  },
                                                                                                                                                  "recency": {
                                                                                                                                                    "value": "Older"
                                                                                                                                                  },
                                                                                                                                                  "region": {
                                                                                                                                                    "value": "South America"
                                                                                                                                                  },
                                                                                                                                                  "region_exposure": {
                                                                                                                                                    "value": "South America"
                                                                                                                                                  },

                                                                                                                                                  "subclade_membership": {
                                                                                                                                                    "value": "20A"
                                                                                                                                                  },
                                                                                                                                                  "submitting_lab": {
                                                                                                                                                    "value": "Grupo de Investigaciones Microbiol\u00f3gicas-UR (GIMUR), Departamento de Biolog\u00eda, Facultad de Ciencias Naturales, Universidad del Rosario, Bogot\u00e1, Colombia Instituto Nacional de Salud, Bogot\u00e1, Colombia Icahn School of Medicine at Mount Sinai, New York, USA"
                                                                                                                                                  },
                                                                                                                                                  "url": "https://www.gisaid.org"
                                                                                                                                                }
                                                                                                                                              },
                                                                                                                                              {
                                                                                                                                                "branch_attrs": {
                                                                                                                                                  "mutations": {
                                                                                                                                                    "nuc": [
                                                                                                                                                      "A29735-",
                                                                                                                                                      "G29736-",
                                                                                                                                                      "G29737-",
                                                                                                                                                      "C29738-",
                                                                                                                                                      "C29739-",
                                                                                                                                                      "A29740-",
                                                                                                                                                      "C29741-",
                                                                                                                                                      "G29742-",
                                                                                                                                                      "C29743-",
                                                                                                                                                      "G29744-",
                                                                                                                                                      "G29745-",
                                                                                                                                                      "A29746-",
                                                                                                                                                      "G29747-",
                                                                                                                                                      "T29748-"
                                                                                                                                                    ]
                                                                                                                                                  }
                                                                                                                                                },
                                                                                                                                                "name": "SaintMartin/IPG-7355/2020",
                                                                                                                                                "node_attrs": {

                                                                                                                                                  "author": {
                                                                                                                                                    "author": "Marion Barbet et al",
                                                                                                                                                    "value": "Marion Barbet et al"
                                                                                                                                                  },
                                                                                                                                                  "clade_membership": {
                                                                                                                                                    "value": "20A"
                                                                                                                                                  },
                                                                                                                                                  "country": {
                                                                                                                                                    "value": "North America"
                                                                                                                                                  },
                                                                                                                                                  "div": 4,
                                                                                                                                                  "division": {
                                                                                                                                                    "value": "North America"
                                                                                                                                                  },
                                                                                                                                                  "division_exposure": {
                                                                                                                                                    "value": "North America"
                                                                                                                                                  },
                                                                                                                                                  "gisaid_epi_isl": {
                                                                                                                                                    "value": "EPI_ISL_613454"
                                                                                                                                                  },
                                                                                                                                                  "host": {
                                                                                                                                                    "value": "Human"
                                                                                                                                                  },
                                                                                                                                                  "custom_location": {
                                                                                                                                                    "confidence": {
                                                                                                                                                      "North America": 1.0
                                                                                                                                                    },
                                                                                                                                                    "entropy": -1.000088900581841e-12,
                                                                                                                                                    "value": "North America"
                                                                                                                                                  },
                                                                                                                                                  "num_date": {
                                                                                                                                                    "confidence": [
                                                                                                                                                      2020.2527322404371,
                                                                                                                                                      2020.2527322404371
                                                                                                                                                    ],
                                                                                                                                                    "value": 2020.2527322404371
                                                                                                                                                  },
                                                                                                                                                  "originating_lab": {
                                                                                                                                                    "value": "Institut Pasteur de la Guadeloupe"
                                                                                                                                                  },
                                                                                                                                                  "pangolin_lineage": {
                                                                                                                                                    "value": "B.1"
                                                                                                                                                  },
                                                                                                                                                  "recency": {
                                                                                                                                                    "value": "Older"
                                                                                                                                                  },
                                                                                                                                                  "region": {
                                                                                                                                                    "value": "North America"
                                                                                                                                                  },
                                                                                                                                                  "region_exposure": {
                                                                                                                                                    "value": "North America"
                                                                                                                                                  },

                                                                                                                                                  "subclade_membership": {
                                                                                                                                                    "value": "20A"
                                                                                                                                                  },
                                                                                                                                                  "submitting_lab": {
                                                                                                                                                    "value": "Institut Pasteur de la Guadeloupe"
                                                                                                                                                  },
                                                                                                                                                  "url": "https://www.gisaid.org"
                                                                                                                                                }
                                                                                                                                              }
                                                                                                                                            ],
                                                                                                                                            "name": "NODE_0001183",
                                                                                                                                            "node_attrs": {
                                                                                                                                              "clade_membership": {
                                                                                                                                                "value": "20A"
                                                                                                                                              },
                                                                                                                                              "div": 4,
                                                                                                                                              "custom_location": {
                                                                                                                                                "confidence": {
                                                                                                                                                  "Asia": 0.04012893891628761,
                                                                                                                                                  "Europe": 0.3190520468724873,
                                                                                                                                                  "North America": 0.20339279701442153,
                                                                                                                                                  "South America": 0.43188703884618335
                                                                                                                                                },
                                                                                                                                                "entropy": 1.2115042795526563,
                                                                                                                                                "value": "South America"
                                                                                                                                              },
                                                                                                                                              "num_date": {
                                                                                                                                                "confidence": [
                                                                                                                                                  2020.2381390973153,
                                                                                                                                                  2020.2527322404371
                                                                                                                                                ],
                                                                                                                                                "value": 2020.2527322404371
                                                                                                                                              },
                                                                                                                                              "subclade_membership": {
                                                                                                                                                "value": "20A"
                                                                                                                                              }
                                                                                                                                            }
                                                                                                                                          },
                                                                                                                                          {
                                                                                                                                            "branch_attrs": {
                                                                                                                                              "mutations": {}
                                                                                                                                            },
                                                                                                                                            "children": [
                                                                                                                                              {
                                                                                                                                                "branch_attrs": {
                                                                                                                                                  "labels": {
                                                                                                                                                    "aa": "ORF1b: D2270N; S: D1165Y"
                                                                                                                                                  },
                                                                                                                                                  "mutations": {
                                                                                                                                                    "ORF1b": [
                                                                                                                                                      "D2270N"
                                                                                                                                                    ],
                                                                                                                                                    "S": [
                                                                                                                                                      "D1165Y"
                                                                                                                                                    ],
                                                                                                                                                    "nuc": [
                                                                                                                                                      "G20275A",
                                                                                                                                                      "G25055T"
                                                                                                                                                    ]
                                                                                                                                                  }
                                                                                                                                                },
                                                                                                                                                "name": "Netherlands/ZE-EMC-55/2020",
                                                                                                                                                "node_attrs": {
                                                                                                                                                  "author": {
                                                                                                                                                    "author": "Bas Oude Munnink et al",
                                                                                                                                                    "value": "Bas Oude Munnink et al"
                                                                                                                                                  },
                                                                                                                                                  "clade_membership": {
                                                                                                                                                    "value": "20A"
                                                                                                                                                  },
                                                                                                                                                  "country": {
                                                                                                                                                    "value": "Europe"
                                                                                                                                                  },
                                                                                                                                                  "div": 6,
                                                                                                                                                  "division": {
                                                                                                                                                    "value": "Europe"
                                                                                                                                                  },
                                                                                                                                                  "division_exposure": {
                                                                                                                                                    "value": "Europe"
                                                                                                                                                  },
                                                                                                                                                  "gisaid_epi_isl": {
                                                                                                                                                    "value": "EPI_ISL_523554"
                                                                                                                                                  },
                                                                                                                                                  "host": {
                                                                                                                                                    "value": "Human"
                                                                                                                                                  },
                                                                                                                                                  "custom_location": {
                                                                                                                                                    "confidence": {
                                                                                                                                                      "Europe": 1.0
                                                                                                                                                    },
                                                                                                                                                    "entropy": -1.000088900581841e-12,
                                                                                                                                                    "value": "Europe"
                                                                                                                                                  },
                                                                                                                                                  "num_date": {
                                                                                                                                                    "confidence": [
                                                                                                                                                      2020.4193989071039,
                                                                                                                                                      2020.4193989071039
                                                                                                                                                    ],
                                                                                                                                                    "value": 2020.4193989071039
                                                                                                                                                  },
                                                                                                                                                  "originating_lab": {
                                                                                                                                                    "value": "Dutch COVID-19 response team"
                                                                                                                                                  },
                                                                                                                                                  "pangolin_lineage": {
                                                                                                                                                    "value": "B.1.414"
                                                                                                                                                  },
                                                                                                                                                  "recency": {
                                                                                                                                                    "value": "Older"
                                                                                                                                                  },
                                                                                                                                                  "region": {
                                                                                                                                                    "value": "Europe"
                                                                                                                                                  },
                                                                                                                                                  "region_exposure": {
                                                                                                                                                    "value": "Europe"
                                                                                                                                                  },
                                                                                                                                                  "subclade_membership": {
                                                                                                                                                    "value": "20A"
                                                                                                                                                  },
                                                                                                                                                  "submitting_lab": {
                                                                                                                                                    "value": "Erasmus Medical Center"
                                                                                                                                                  },
                                                                                                                                                  "url": "https://www.gisaid.org"
                                                                                                                                                }
                                                                                                                                              },
                                                                                                                                              {
                                                                                                                                                "branch_attrs": {
                                                                                                                                                  "labels": {
                                                                                                                                                    "aa": "N: R209I"
                                                                                                                                                  },
                                                                                                                                                  "mutations": {
                                                                                                                                                    "N": [
                                                                                                                                                      "R209I"
                                                                                                                                                    ],
                                                                                                                                                    "nuc": [
                                                                                                                                                      "G28899T"
                                                                                                                                                    ]
                                                                                                                                                  }
                                                                                                                                                },
                                                                                                                                                "children": [
                                                                                                                                                  {
                                                                                                                                                    "branch_attrs": {
                                                                                                                                                      "labels": {
                                                                                                                                                        "aa": "ORF1a: T708I, V1056L, S3570G, T3579I; ORF1b: P1821S, K2538R; S: S359N"
                                                                                                                                                      },
                                                                                                                                                      "mutations": {
                                                                                                                                                        "ORF1a": [
                                                                                                                                                          "T708I",
                                                                                                                                                          "V1056L",
                                                                                                                                                          "S3570G",
                                                                                                                                                          "T3579I"
                                                                                                                                                        ],
                                                                                                                                                        "ORF1b": [
                                                                                                                                                          "P1821S",
                                                                                                                                                          "K2538R"
                                                                                                                                                        ],
                                                                                                                                                        "S": [
                                                                                                                                                          "S359N"
                                                                                                                                                        ],
                                                                                                                                                        "nuc": [
                                                                                                                                                          "C2388T",
                                                                                                                                                          "T2671G",
                                                                                                                                                          "G3431T",
                                                                                                                                                          "A10973G",
                                                                                                                                                          "C11001T",
                                                                                                                                                          "C18928T",
                                                                                                                                                          "A21080G",
                                                                                                                                                          "G22638A",
                                                                                                                                                          "C23557T",
                                                                                                                                                          "G27708A"
                                                                                                                                                        ]
                                                                                                                                                      }
                                                                                                                                                    },
                                                                                                                                                    "name": "Thailand/Bangkok-Tho07/2020",
                                                                                                                                                    "node_attrs": {
                                                                                                                                                      "author": {
                                                                                                                                                        "author": "Pilailuk Okada et al",
                                                                                                                                                        "value": "Pilailuk Okada et al"
                                                                                                                                                      },
                                                                                                                                                      "clade_membership": {
                                                                                                                                                        "value": "20A"
                                                                                                                                                      },
                                                                                                                                                      "country": {
                                                                                                                                                        "value": "Asia"
                                                                                                                                                      },
                                                                                                                                                      "div": 15,
                                                                                                                                                      "division": {
                                                                                                                                                        "value": "Asia"
                                                                                                                                                      },
                                                                                                                                                      "division_exposure": {
                                                                                                                                                        "value": "Asia"
                                                                                                                                                      },
                                                                                                                                                      "gisaid_epi_isl": {
                                                                                                                                                        "value": "EPI_ISL_708823"
                                                                                                                                                      },
                                                                                                                                                      "host": {
                                                                                                                                                        "value": "Human"
                                                                                                                                                      },
                                                                                                                                                      "custom_location": {
                                                                                                                                                        "confidence": {
                                                                                                                                                          "Asia": 1.0
                                                                                                                                                        },
                                                                                                                                                        "entropy": -1.000088900581841e-12,
                                                                                                                                                        "value": "Asia"
                                                                                                                                                      },
                                                                                                                                                      "num_date": {
                                                                                                                                                        "confidence": [
                                                                                                                                                          2020.8319672131147,
                                                                                                                                                          2020.8319672131147
                                                                                                                                                        ],
                                                                                                                                                        "value": 2020.8319672131147
                                                                                                                                                      },
                                                                                                                                                      "originating_lab": {
                                                                                                                                                        "value": "Vibharam Hospital"
                                                                                                                                                      },
                                                                                                                                                      "pangolin_lineage": {
                                                                                                                                                        "value": "B.1.222"
                                                                                                                                                      },
                                                                                                                                                      "recency": {
                                                                                                                                                        "value": "Older"
                                                                                                                                                      },
                                                                                                                                                      "region": {
                                                                                                                                                        "value": "Asia"
                                                                                                                                                      },
                                                                                                                                                      "region_exposure": {
                                                                                                                                                        "value": "Asia"
                                                                                                                                                      },
                                                                                                                                                      "subclade_membership": {
                                                                                                                                                        "value": "20A"
                                                                                                                                                      },
                                                                                                                                                      "submitting_lab": {
                                                                                                                                                        "value": "National Institute of Health, Department of Medical Sciences, Ministry of Public Health, Thailand"
                                                                                                                                                      },
                                                                                                                                                      "url": "https://www.gisaid.org"
                                                                                                                                                    }
                                                                                                                                                  },
                                                                                                                                                  {
                                                                                                                                                    "branch_attrs": {
                                                                                                                                                      "labels": {
                                                                                                                                                        "aa": "N: A182S; ORF1a: D1547N; S: Q677H"
                                                                                                                                                      },
                                                                                                                                                      "mutations": {
                                                                                                                                                        "N": [
                                                                                                                                                          "A182S"
                                                                                                                                                        ],
                                                                                                                                                        "ORF1a": [
                                                                                                                                                          "D1547N"
                                                                                                                                                        ],
                                                                                                                                                        "S": [
                                                                                                                                                          "Q677H"
                                                                                                                                                        ],
                                                                                                                                                        "nuc": [
                                                                                                                                                          "G4904A",
                                                                                                                                                          "C6628T",
                                                                                                                                                          "G23593C",
                                                                                                                                                          "G28817T"
                                                                                                                                                        ]
                                                                                                                                                      }
                                                                                                                                                    },
                                                                                                                                                    "name": "India/WB-IICB-041/2020",
                                                                                                                                                    "node_attrs": {
                                                                                                                                                      "author": {
                                                                                                                                                        "author": "Sujay Krishna Maity et al",
                                                                                                                                                        "value": "Sujay Krishna Maity et al"
                                                                                                                                                      },
                                                                                                                                                      "clade_membership": {
                                                                                                                                                        "value": "20A"
                                                                                                                                                      },
                                                                                                                                                      "country": {
                                                                                                                                                        "value": "Asia"
                                                                                                                                                      },
                                                                                                                                                      "div": 9,
                                                                                                                                                      "division": {
                                                                                                                                                        "value": "Asia"
                                                                                                                                                      },
                                                                                                                                                      "division_exposure": {
                                                                                                                                                        "value": "Asia"
                                                                                                                                                      },
                                                                                                                                                      "gisaid_epi_isl": {
                                                                                                                                                        "value": "EPI_ISL_944765"
                                                                                                                                                      },
                                                                                                                                                      "host": {
                                                                                                                                                        "value": "Human"
                                                                                                                                                      },
                                                                                                                                                      "custom_location": {
                                                                                                                                                        "confidence": {
                                                                                                                                                          "Asia": 1.0
                                                                                                                                                        },
                                                                                                                                                        "entropy": -1.000088900581841e-12,
                                                                                                                                                        "value": "Asia"
                                                                                                                                                      },
                                                                                                                                                      "num_date": {
                                                                                                                                                        "confidence": [
                                                                                                                                                          2020.8265027322404,
                                                                                                                                                          2020.8265027322404
                                                                                                                                                        ],
                                                                                                                                                        "value": 2020.8265027322404
                                                                                                                                                      },
                                                                                                                                                      "originating_lab": {
                                                                                                                                                        "value": "CSIR-Indian Institute of Chemical Biology, MEDICA Supercpecialty Hospital Kolkata"
                                                                                                                                                      },
                                                                                                                                                      "pangolin_lineage": {
                                                                                                                                                        "value": "B.1"
                                                                                                                                                      },
                                                                                                                                                      "recency": {
                                                                                                                                                        "value": "One month ago"
                                                                                                                                                      },
                                                                                                                                                      "region": {
                                                                                                                                                        "value": "Asia"
                                                                                                                                                      },
                                                                                                                                                      "region_exposure": {
                                                                                                                                                        "value": "Asia"
                                                                                                                                                      },
                                                                                                                                                      "subclade_membership": {
                                                                                                                                                        "value": "20A"
                                                                                                                                                      },
                                                                                                                                                      "submitting_lab": {
                                                                                                                                                        "value": "CSIR-Indian Institute of Chemical Biology, MEDICA Supercpecialty Hospital Kolkata"
                                                                                                                                                      },
                                                                                                                                                      "url": "https://www.gisaid.org"
                                                                                                                                                    }
                                                                                                                                                  }
                                                                                                                                                ],
                                                                                                                                                "name": "NODE_0001288",
                                                                                                                                                "node_attrs": {
                                                                                                                                                  "clade_membership": {
                                                                                                                                                    "value": "20A"
                                                                                                                                                  },
                                                                                                                                                  "div": 5,
                                                                                                                                                  "custom_location": {
                                                                                                                                                    "confidence": {
                                                                                                                                                      "Asia": 0.9316942519382362,
                                                                                                                                                      "Europe": 0.06361596393987363,
                                                                                                                                                      "South America": 0.003728772996300383
                                                                                                                                                    },
                                                                                                                                                    "entropy": 0.269422504884814,
                                                                                                                                                    "value": "Asia"
                                                                                                                                                  },
                                                                                                                                                  "num_date": {
                                                                                                                                                    "confidence": [
                                                                                                                                                      2020.2126805561004,
                                                                                                                                                      2020.5765008075407
                                                                                                                                                    ],
                                                                                                                                                    "value": 2020.4709111534721
                                                                                                                                                  },
                                                                                                                                                  "subclade_membership": {
                                                                                                                                                    "value": "20A"
                                                                                                                                                  }
                                                                                                                                                }
                                                                                                                                              }
                                                                                                                                            ],
                                                                                                                                            "name": "NODE_0001184",
                                                                                                                                            "node_attrs": {
                                                                                                                                              "clade_membership": {
                                                                                                                                                "value": "20A"
                                                                                                                                              },
                                                                                                                                              "div": 4,
                                                                                                                                              "custom_location": {
                                                                                                                                                "confidence": {
                                                                                                                                                  "Asia": 0.2708773715096401,
                                                                                                                                                  "Europe": 0.6873717423765242,
                                                                                                                                                  "North America": 0.0035076579185947324,
                                                                                                                                                  "South America": 0.03460004150590306
                                                                                                                                                },
                                                                                                                                                "entropy": 0.7693807991220059,
                                                                                                                                                "value": "Europe"
                                                                                                                                              },
                                                                                                                                              "num_date": {
                                                                                                                                                "confidence": [
                                                                                                                                                  2020.1432758604742,
                                                                                                                                                  2020.4182817066544
                                                                                                                                                ],
                                                                                                                                                "value": 2020.329193501726
                                                                                                                                              },
                                                                                                                                              "subclade_membership": {
                                                                                                                                                "value": "20A"
                                                                                                                                              }
                                                                                                                                            }
                                                                                                                                          }
                                                                                                                                        ],
                                                                                                                                        "name": "NODE_0001181",
                                                                                                                                        "node_attrs": {
                                                                                                                                          "clade_membership": {
                                                                                                                                            "value": "20A"
                                                                                                                                          },
                                                                                                                                          "div": 4,
                                                                                                                                          "custom_location": {
                                                                                                                                            "confidence": {
                                                                                                                                              "Asia": 0.15823916087951317,
                                                                                                                                              "Europe": 0.6956441257231862,
                                                                                                                                              "North America": 0.025741804815046468,
                                                                                                                                              "South America": 0.11517615393187712
                                                                                                                                            },
                                                                                                                                            "entropy": 0.9163228910473672,
                                                                                                                                            "value": "Europe"
                                                                                                                                          },
                                                                                                                                          "num_date": {
                                                                                                                                            "confidence": [
                                                                                                                                              2020.2103540830005,
                                                                                                                                              2020.2505778334757
                                                                                                                                            ],
                                                                                                                                            "value": 2020.2413231206665
                                                                                                                                          },
                                                                                                                                          "subclade_membership": {
                                                                                                                                            "value": "20A"
                                                                                                                                          }
                                                                                                                                        }
                                                                                                                                      }
                                                                                                                                    ],
                                                                                                                                    "name": "NODE_0001177",
                                                                                                                                    "node_attrs": {
                                                                                                                                      "clade_membership": {
                                                                                                                                        "value": "20A"
                                                                                                                                      },
                                                                                                                                      "div": 4,
                                                                                                                                      "custom_location": {
                                                                                                                                        "confidence": {
                                                                                                                                          "Asia": 0.14759869757816896,
                                                                                                                                          "Europe": 0.7904313400510453,
                                                                                                                                          "North America": 0.00887448297412689,
                                                                                                                                          "South America": 0.0470140378980083
                                                                                                                                        },
                                                                                                                                        "entropy": 0.6860256412299269,
                                                                                                                                        "value": "Europe"
                                                                                                                                      },
                                                                                                                                      "num_date": {
                                                                                                                                        "confidence": [
                                                                                                                                          2020.2124160163146,
                                                                                                                                          2020.2423811121644
                                                                                                                                        ],
                                                                                                                                        "value": 2020.232204865377
                                                                                                                                      },
                                                                                                                                      "subclade_membership": {
                                                                                                                                        "value": "20A"
                                                                                                                                      }
                                                                                                                                    }
                                                                                                                                  }
                                                                                                                                ],
                                                                                                                                "name": "NODE_0001171",
                                                                                                                                "node_attrs": {
                                                                                                                                  "clade_membership": {
                                                                                                                                    "value": "20A"
                                                                                                                                  },
                                                                                                                                  "div": 4,
                                                                                                                                  "custom_location": {
                                                                                                                                    "confidence": {
                                                                                                                                      "Africa": 0.019264846776611562,
                                                                                                                                      "Asia": 0.04980135484054043,
                                                                                                                                      "Europe": 0.8695811933420307,
                                                                                                                                      "South America": 0.043524159461209126
                                                                                                                                    },
                                                                                                                                    "entropy": 0.556388236965317,
                                                                                                                                    "value": "Europe"
                                                                                                                                  },
                                                                                                                                  "num_date": {
                                                                                                                                    "confidence": [
                                                                                                                                      2020.212909277496,
                                                                                                                                      2020.2368426741039
                                                                                                                                    ],
                                                                                                                                    "value": 2020.2247706380028
                                                                                                                                  },
                                                                                                                                  "subclade_membership": {
                                                                                                                                    "value": "20A"
                                                                                                                                  }
                                                                                                                                }
                                                                                                                              },
                                                                                                                              {
                                                                                                                                "branch_attrs": {
                                                                                                                                  "mutations": {}
                                                                                                                                },
                                                                                                                                "children": [
                                                                                                                                  {
                                                                                                                                    "branch_attrs": {
                                                                                                                                      "mutations": {}
                                                                                                                                    },
                                                                                                                                    "children": [
                                                                                                                                      {
                                                                                                                                        "branch_attrs": {
                                                                                                                                          "mutations": {}
                                                                                                                                        },
                                                                                                                                        "children": [
                                                                                                                                          {
                                                                                                                                            "branch_attrs": {
                                                                                                                                              "labels": {
                                                                                                                                                "aa": "ORF3a: L53H"
                                                                                                                                              },
                                                                                                                                              "mutations": {
                                                                                                                                                "ORF3a": [
                                                                                                                                                  "L53H"
                                                                                                                                                ],
                                                                                                                                                "nuc": [
                                                                                                                                                  "C25416T",
                                                                                                                                                  "T25550A"
                                                                                                                                                ]
                                                                                                                                              }
                                                                                                                                            },
                                                                                                                                            "name": "Germany/BW-UT-013/2020",
                                                                                                                                            "node_attrs": {
                                                                                                                                              "author": {
                                                                                                                                                "author": "Angel Angelov et al",
                                                                                                                                                "value": "Angel Angelov et al"
                                                                                                                                              },
                                                                                                                                              "clade_membership": {
                                                                                                                                                "value": "20A"
                                                                                                                                              },
                                                                                                                                              "country": {
                                                                                                                                                "value": "Europe"
                                                                                                                                              },
                                                                                                                                              "div": 6,
                                                                                                                                              "division": {
                                                                                                                                                "value": "Europe"
                                                                                                                                              },
                                                                                                                                              "division_exposure": {
                                                                                                                                                "value": "Europe"
                                                                                                                                              },
                                                                                                                                              "gisaid_epi_isl": {
                                                                                                                                                "value": "EPI_ISL_508692"
                                                                                                                                              },
                                                                                                                                              "host": {
                                                                                                                                                "value": "Human"
                                                                                                                                              },
                                                                                                                                              "custom_location": {
                                                                                                                                                "confidence": {
                                                                                                                                                  "Europe": 1.0
                                                                                                                                                },
                                                                                                                                                "entropy": -1.000088900581841e-12,
                                                                                                                                                "value": "Europe"
                                                                                                                                              },
                                                                                                                                              "num_date": {
                                                                                                                                                "confidence": [
                                                                                                                                                  2020.3838797814208,
                                                                                                                                                  2020.3838797814208
                                                                                                                                                ],
                                                                                                                                                "value": 2020.3838797814208
                                                                                                                                              },
                                                                                                                                              "originating_lab": {
                                                                                                                                                "value": "Institut f\u00fcr Virologie und Epidemiologie der Viruskrankheiten, Universit\u00e4tsklinikum T\u00fcbingen"
                                                                                                                                              },
                                                                                                                                              "pangolin_lineage": {
                                                                                                                                                "value": "B.1.126"
                                                                                                                                              },
                                                                                                                                              "recency": {
                                                                                                                                                "value": "Older"
                                                                                                                                              },
                                                                                                                                              "region": {
                                                                                                                                                "value": "Europe"
                                                                                                                                              },
                                                                                                                                              "region_exposure": {
                                                                                                                                                "value": "Europe"
                                                                                                                                              },
                                                                                                                                              "subclade_membership": {
                                                                                                                                                "value": "20A"
                                                                                                                                              },
                                                                                                                                              "submitting_lab": {
                                                                                                                                                "value": "NGS Competence Center T\u00fcbingen, Institut f\u00fcr Medizinische Mikrobiologie und Hygiene, Universit\u00e4tsklinikum T\u00fcbingen"
                                                                                                                                              },
                                                                                                                                              "url": "https://www.gisaid.org"
                                                                                                                                            }
                                                                                                                                          },
                                                                                                                                          {
                                                                                                                                            "branch_attrs": {
                                                                                                                                              "labels": {
                                                                                                                                                "aa": "ORF1b: R276H"
                                                                                                                                              },
                                                                                                                                              "mutations": {
                                                                                                                                                "ORF1b": [
                                                                                                                                                  "R276H"
                                                                                                                                                ],
                                                                                                                                                "nuc": [
                                                                                                                                                  "G14294A",
                                                                                                                                                  "A23746G"
                                                                                                                                                ]
                                                                                                                                              }
                                                                                                                                            },
                                                                                                                                            "children": [
                                                                                                                                              {
                                                                                                                                                "branch_attrs": {
                                                                                                                                                  "labels": {
                                                                                                                                                    "aa": "S: D839N"
                                                                                                                                                  },
                                                                                                                                                  "mutations": {
                                                                                                                                                    "S": [
                                                                                                                                                      "D839N"
                                                                                                                                                    ],
                                                                                                                                                    "nuc": [
                                                                                                                                                      "G24077A",
                                                                                                                                                      "A29622C"
                                                                                                                                                    ]
                                                                                                                                                  }
                                                                                                                                                },
                                                                                                                                                "name": "Australia/VIC2260/2020",
                                                                                                                                                "node_attrs": {

                                                                                                                                                  "author": {
                                                                                                                                                    "author": "Caly L. et al",
                                                                                                                                                    "value": "Caly L. et al B"
                                                                                                                                                  },
                                                                                                                                                  "clade_membership": {
                                                                                                                                                    "value": "20A"
                                                                                                                                                  },
                                                                                                                                                  "country": {
                                                                                                                                                    "value": "Oceania"
                                                                                                                                                  },
                                                                                                                                                  "div": 8,
                                                                                                                                                  "division": {
                                                                                                                                                    "value": "Oceania"
                                                                                                                                                  },
                                                                                                                                                  "division_exposure": {
                                                                                                                                                    "value": "Oceania"
                                                                                                                                                  },
                                                                                                                                                  "genbank_accession": {
                                                                                                                                                    "value": "MT972173.1"
                                                                                                                                                  },
                                                                                                                                                  "gisaid_epi_isl": {
                                                                                                                                                    "value": "EPI_ISL_521988"
                                                                                                                                                  },
                                                                                                                                                  "host": {
                                                                                                                                                    "value": "Human"
                                                                                                                                                  },
                                                                                                                                                  "custom_location": {
                                                                                                                                                    "confidence": {
                                                                                                                                                      "Oceania": 1.0
                                                                                                                                                    },
                                                                                                                                                    "entropy": -1.000088900581841e-12,
                                                                                                                                                    "value": "Oceania"
                                                                                                                                                  },
                                                                                                                                                  "num_date": {
                                                                                                                                                    "confidence": [
                                                                                                                                                      2020.474043715847,
                                                                                                                                                      2020.474043715847
                                                                                                                                                    ],
                                                                                                                                                    "value": 2020.474043715847
                                                                                                                                                  },
                                                                                                                                                  "originating_lab": {
                                                                                                                                                    "value": "Victorian Infectious Diseases Reference Laboratory (VIDRL)"
                                                                                                                                                  },
                                                                                                                                                  "pangolin_lineage": {
                                                                                                                                                    "value": "B.1"
                                                                                                                                                  },
                                                                                                                                                  "recency": {
                                                                                                                                                    "value": "Older"
                                                                                                                                                  },
                                                                                                                                                  "region": {
                                                                                                                                                    "value": "Oceania"
                                                                                                                                                  },
                                                                                                                                                  "region_exposure": {
                                                                                                                                                    "value": "Oceania"
                                                                                                                                                  },

                                                                                                                                                  "subclade_membership": {
                                                                                                                                                    "value": "20A"
                                                                                                                                                  },
                                                                                                                                                  "submitting_lab": {
                                                                                                                                                    "value": "VIDRL and MDU-PHL"
                                                                                                                                                  },
                                                                                                                                                  "url": "https://www.gisaid.org"
                                                                                                                                                }
                                                                                                                                              },
                                                                                                                                              {
                                                                                                                                                "branch_attrs": {
                                                                                                                                                  "labels": {
                                                                                                                                                    "aa": "N: S206F; ORF1a: A2593V; ORF3a: P240L"
                                                                                                                                                  },
                                                                                                                                                  "mutations": {
                                                                                                                                                    "N": [
                                                                                                                                                      "S206F"
                                                                                                                                                    ],
                                                                                                                                                    "ORF1a": [
                                                                                                                                                      "A2593V"
                                                                                                                                                    ],
                                                                                                                                                    "ORF3a": [
                                                                                                                                                      "P240L"
                                                                                                                                                    ],
                                                                                                                                                    "nuc": [
                                                                                                                                                      "C8043T",
                                                                                                                                                      "C8389T",
                                                                                                                                                      "C26111T",
                                                                                                                                                      "C28890T"
                                                                                                                                                    ]
                                                                                                                                                  }
                                                                                                                                                },
                                                                                                                                                "name": "Kenya/C51996/2020",
                                                                                                                                                "node_attrs": {

                                                                                                                                                  "author": {
                                                                                                                                                    "author": "Githinji et al et al",
                                                                                                                                                    "value": "Githinji et al et al"
                                                                                                                                                  },
                                                                                                                                                  "clade_membership": {
                                                                                                                                                    "value": "20A"
                                                                                                                                                  },
                                                                                                                                                  "country": {
                                                                                                                                                    "value": "Africa"
                                                                                                                                                  },
                                                                                                                                                  "div": 10,
                                                                                                                                                  "division": {
                                                                                                                                                    "value": "Africa"
                                                                                                                                                  },
                                                                                                                                                  "division_exposure": {
                                                                                                                                                    "value": "Africa"
                                                                                                                                                  },
                                                                                                                                                  "gisaid_epi_isl": {
                                                                                                                                                    "value": "EPI_ISL_806611"
                                                                                                                                                  },
                                                                                                                                                  "host": {
                                                                                                                                                    "value": "Human"
                                                                                                                                                  },
                                                                                                                                                  "custom_location": {
                                                                                                                                                    "confidence": {
                                                                                                                                                      "Africa": 1.0
                                                                                                                                                    },
                                                                                                                                                    "entropy": -1.000088900581841e-12,
                                                                                                                                                    "value": "Africa"
                                                                                                                                                  },
                                                                                                                                                  "num_date": {
                                                                                                                                                    "confidence": [
                                                                                                                                                      2020.6707650273224,
                                                                                                                                                      2020.6707650273224
                                                                                                                                                    ],
                                                                                                                                                    "value": 2020.6707650273224
                                                                                                                                                  },
                                                                                                                                                  "originating_lab": {
                                                                                                                                                    "value": "KEMRI-Wellcome Trust Research Programme/KEMRI-CGMR-C Kilifi"
                                                                                                                                                  },
                                                                                                                                                  "pangolin_lineage": {
                                                                                                                                                    "value": "B.1"
                                                                                                                                                  },
                                                                                                                                                  "recency": {
                                                                                                                                                    "value": "Older"
                                                                                                                                                  },
                                                                                                                                                  "region": {
                                                                                                                                                    "value": "Africa"
                                                                                                                                                  },
                                                                                                                                                  "region_exposure": {
                                                                                                                                                    "value": "Africa"
                                                                                                                                                  },

                                                                                                                                                  "subclade_membership": {
                                                                                                                                                    "value": "20A"
                                                                                                                                                  },
                                                                                                                                                  "submitting_lab": {
                                                                                                                                                    "value": "KEMRI-Wellcome Trust Research Programme/KEMRI-CGMR-C Kilifi"
                                                                                                                                                  },
                                                                                                                                                  "url": "https://www.gisaid.org"
                                                                                                                                                }
                                                                                                                                              }
                                                                                                                                            ],
                                                                                                                                            "name": "NODE_0001379",
                                                                                                                                            "node_attrs": {
                                                                                                                                              "clade_membership": {
                                                                                                                                                "value": "20A"
                                                                                                                                              },
                                                                                                                                              "div": 6,
                                                                                                                                              "custom_location": {
                                                                                                                                                "confidence": {
                                                                                                                                                  "Africa": 0.26637633648064873,
                                                                                                                                                  "Asia": 0.035355302307953314,
                                                                                                                                                  "Europe": 0.6071145507339815,
                                                                                                                                                  "Oceania": 0.06148704939909787
                                                                                                                                                },
                                                                                                                                                "entropy": 1.058034281929128,
                                                                                                                                                "value": "Europe"
                                                                                                                                              },
                                                                                                                                              "num_date": {
                                                                                                                                                "confidence": [
                                                                                                                                                  2020.3168609484628,
                                                                                                                                                  2020.4595251575895
                                                                                                                                                ],
                                                                                                                                                "value": 2020.4185731911355
                                                                                                                                              },
                                                                                                                                              "subclade_membership": {
                                                                                                                                                "value": "20A"
                                                                                                                                              }
                                                                                                                                            }
                                                                                                                                          }
                                                                                                                                        ],
                                                                                                                                        "name": "NODE_0001195",
                                                                                                                                        "node_attrs": {
                                                                                                                                          "clade_membership": {
                                                                                                                                            "value": "20A"
                                                                                                                                          },
                                                                                                                                          "div": 4,
                                                                                                                                          "custom_location": {
                                                                                                                                            "confidence": {
                                                                                                                                              "Africa": 0.1087397573979716,
                                                                                                                                              "Asia": 0.015471167384514692,
                                                                                                                                              "Europe": 0.8519649482234749,
                                                                                                                                              "South America": 0.020161492475803688
                                                                                                                                            },
                                                                                                                                            "entropy": 0.5438942263184307,
                                                                                                                                            "value": "Europe"
                                                                                                                                          },
                                                                                                                                          "num_date": {
                                                                                                                                            "confidence": [
                                                                                                                                              2020.1682486341876,
                                                                                                                                              2020.3430872002164
                                                                                                                                            ],
                                                                                                                                            "value": 2020.2928216583346
                                                                                                                                          },
                                                                                                                                          "subclade_membership": {
                                                                                                                                            "value": "20A"
                                                                                                                                          }
                                                                                                                                        }
                                                                                                                                      },
                                                                                                                                      {
                                                                                                                                        "branch_attrs": {
                                                                                                                                          "mutations": {}
                                                                                                                                        },
                                                                                                                                        "children": [
                                                                                                                                          {
                                                                                                                                            "branch_attrs": {
                                                                                                                                              "mutations": {
                                                                                                                                                "nuc": [
                                                                                                                                                  "C21622T"
                                                                                                                                                ]
                                                                                                                                              }
                                                                                                                                            },
                                                                                                                                            "name": "EquatorialGuinea/4361/2020",
                                                                                                                                            "node_attrs": {

                                                                                                                                              "author": {
                                                                                                                                                "author": "Carlos Cortes et al",
                                                                                                                                                "value": "Carlos Cortes et al"
                                                                                                                                              },
                                                                                                                                              "clade_membership": {
                                                                                                                                                "value": "20A"
                                                                                                                                              },
                                                                                                                                              "country": {
                                                                                                                                                "value": "Africa"
                                                                                                                                              },
                                                                                                                                              "div": 5,
                                                                                                                                              "division": {
                                                                                                                                                "value": "Africa"
                                                                                                                                              },
                                                                                                                                              "division_exposure": {
                                                                                                                                                "value": "Africa"
                                                                                                                                              },
                                                                                                                                              "gisaid_epi_isl": {
                                                                                                                                                "value": "EPI_ISL_648335"
                                                                                                                                              },
                                                                                                                                              "host": {
                                                                                                                                                "value": "Human"
                                                                                                                                              },
                                                                                                                                              "custom_location": {
                                                                                                                                                "confidence": {
                                                                                                                                                  "Africa": 1.0
                                                                                                                                                },
                                                                                                                                                "entropy": -1.000088900581841e-12,
                                                                                                                                                "value": "Africa"
                                                                                                                                              },
                                                                                                                                              "num_date": {
                                                                                                                                                "confidence": [
                                                                                                                                                  2020.3237704918033,
                                                                                                                                                  2020.3237704918033
                                                                                                                                                ],
                                                                                                                                                "value": 2020.3237704918033
                                                                                                                                              },
                                                                                                                                              "originating_lab": {
                                                                                                                                                "value": "Laboratorio de Investigaciones de Baney"
                                                                                                                                              },
                                                                                                                                              "pangolin_lineage": {
                                                                                                                                                "value": "B.1"
                                                                                                                                              },
                                                                                                                                              "recency": {
                                                                                                                                                "value": "Older"
                                                                                                                                              },
                                                                                                                                              "region": {
                                                                                                                                                "value": "Africa"
                                                                                                                                              },
                                                                                                                                              "region_exposure": {
                                                                                                                                                "value": "Africa"
                                                                                                                                              },

                                                                                                                                              "subclade_membership": {
                                                                                                                                                "value": "20A"
                                                                                                                                              },
                                                                                                                                              "submitting_lab": {
                                                                                                                                                "value": "University Hospital Basel, Clinical Bacteriology"
                                                                                                                                              },
                                                                                                                                              "url": "https://www.gisaid.org"
                                                                                                                                            }
                                                                                                                                          },
                                                                                                                                          {
                                                                                                                                            "branch_attrs": {
                                                                                                                                              "labels": {
                                                                                                                                                "aa": "N: D377Y"
                                                                                                                                              },
                                                                                                                                              "mutations": {
                                                                                                                                                "N": [
                                                                                                                                                  "D377Y"
                                                                                                                                                ],
                                                                                                                                                "nuc": [
                                                                                                                                                  "G29402T"
                                                                                                                                                ]
                                                                                                                                              }
                                                                                                                                            },
                                                                                                                                            "children": [
                                                                                                                                              {
                                                                                                                                                "branch_attrs": {
                                                                                                                                                  "labels": {
                                                                                                                                                    "aa": "ORF1a: L883F, S2132G; ORF1b: P2313S; ORF8: Q27K; S: E484K"
                                                                                                                                                  },
                                                                                                                                                  "mutations": {
                                                                                                                                                    "ORF1a": [
                                                                                                                                                      "L883F",
                                                                                                                                                      "S2132G"
                                                                                                                                                    ],
                                                                                                                                                    "ORF1b": [
                                                                                                                                                      "P2313S"
                                                                                                                                                    ],
                                                                                                                                                    "ORF8": [
                                                                                                                                                      "Q27K"
                                                                                                                                                    ],
                                                                                                                                                    "S": [
                                                                                                                                                      "E484K"
                                                                                                                                                    ],
                                                                                                                                                    "nuc": [
                                                                                                                                                      "C2488T",
                                                                                                                                                      "G2914T",
                                                                                                                                                      "A6659G",
                                                                                                                                                      "C20404T",
                                                                                                                                                      "G23012A",
                                                                                                                                                      "C26681T",
                                                                                                                                                      "C27972A"
                                                                                                                                                    ]
                                                                                                                                                  }
                                                                                                                                                },
                                                                                                                                                "name": "Belarus/MI-RII-MH11353S/2020",
                                                                                                                                                "node_attrs": {

                                                                                                                                                  "author": {
                                                                                                                                                    "author": "Elena Gasich et al",
                                                                                                                                                    "value": "Elena Gasich et al"
                                                                                                                                                  },
                                                                                                                                                  "clade_membership": {
                                                                                                                                                    "value": "20A"
                                                                                                                                                  },
                                                                                                                                                  "country": {
                                                                                                                                                    "value": "Europe"
                                                                                                                                                  },
                                                                                                                                                  "div": 12,
                                                                                                                                                  "division": {
                                                                                                                                                    "value": "Europe"
                                                                                                                                                  },
                                                                                                                                                  "division_exposure": {
                                                                                                                                                    "value": "Europe"
                                                                                                                                                  },
                                                                                                                                                  "gisaid_epi_isl": {
                                                                                                                                                    "value": "EPI_ISL_754231"
                                                                                                                                                  },
                                                                                                                                                  "host": {
                                                                                                                                                    "value": "Human"
                                                                                                                                                  },
                                                                                                                                                  "custom_location": {
                                                                                                                                                    "confidence": {
                                                                                                                                                      "Europe": 1.0
                                                                                                                                                    },
                                                                                                                                                    "entropy": -1.000088900581841e-12,
                                                                                                                                                    "value": "Europe"
                                                                                                                                                  },
                                                                                                                                                  "num_date": {
                                                                                                                                                    "confidence": [
                                                                                                                                                      2020.5724043715848,
                                                                                                                                                      2020.5724043715848
                                                                                                                                                    ],
                                                                                                                                                    "value": 2020.5724043715848
                                                                                                                                                  },
                                                                                                                                                  "originating_lab": {
                                                                                                                                                    "value": "The Republican Research and Practical Center for Epidemiology and Microbiology (RRPCEM)"
                                                                                                                                                  },
                                                                                                                                                  "pangolin_lineage": {
                                                                                                                                                    "value": "B.1"
                                                                                                                                                  },
                                                                                                                                                  "recency": {
                                                                                                                                                    "value": "Older"
                                                                                                                                                  },
                                                                                                                                                  "region": {
                                                                                                                                                    "value": "Europe"
                                                                                                                                                  },
                                                                                                                                                  "region_exposure": {
                                                                                                                                                    "value": "Europe"
                                                                                                                                                  },

                                                                                                                                                  "subclade_membership": {
                                                                                                                                                    "value": "20A"
                                                                                                                                                  },
                                                                                                                                                  "submitting_lab": {
                                                                                                                                                    "value": "WHO National Influenza Centre Russian Federation"
                                                                                                                                                  },
                                                                                                                                                  "url": "https://www.gisaid.org"
                                                                                                                                                }
                                                                                                                                              },
                                                                                                                                              {
                                                                                                                                                "branch_attrs": {
                                                                                                                                                  "labels": {
                                                                                                                                                    "aa": "ORF1a: E386D, Q3332R, M3539V; S: G769V"
                                                                                                                                                  },
                                                                                                                                                  "mutations": {
                                                                                                                                                    "ORF1a": [
                                                                                                                                                      "E386D",
                                                                                                                                                      "Q3332R",
                                                                                                                                                      "M3539V"
                                                                                                                                                    ],
                                                                                                                                                    "S": [
                                                                                                                                                      "G769V"
                                                                                                                                                    ],
                                                                                                                                                    "nuc": [
                                                                                                                                                      "A1423C",
                                                                                                                                                      "A10260G",
                                                                                                                                                      "A10880G",
                                                                                                                                                      "C17733T",
                                                                                                                                                      "G23868T"
                                                                                                                                                    ]
                                                                                                                                                  }
                                                                                                                                                },
                                                                                                                                                "name": "Italy/CAM-TIGEM-469/2020",
                                                                                                                                                "node_attrs": {
                                                                                                                                                  "author": {
                                                                                                                                                    "author": "Antonio Grimaldi et al",
                                                                                                                                                    "value": "Antonio Grimaldi et al"
                                                                                                                                                  },
                                                                                                                                                  "clade_membership": {
                                                                                                                                                    "value": "20A"
                                                                                                                                                  },
                                                                                                                                                  "country": {
                                                                                                                                                    "value": "Europe"
                                                                                                                                                  },
                                                                                                                                                  "div": 10,
                                                                                                                                                  "division": {
                                                                                                                                                    "value": "Europe"
                                                                                                                                                  },
                                                                                                                                                  "division_exposure": {
                                                                                                                                                    "value": "Europe"
                                                                                                                                                  },
                                                                                                                                                  "gisaid_epi_isl": {
                                                                                                                                                    "value": "EPI_ISL_778777"
                                                                                                                                                  },
                                                                                                                                                  "host": {
                                                                                                                                                    "value": "Human"
                                                                                                                                                  },
                                                                                                                                                  "custom_location": {
                                                                                                                                                    "confidence": {
                                                                                                                                                      "Europe": 1.0
                                                                                                                                                    },
                                                                                                                                                    "entropy": -1.000088900581841e-12,
                                                                                                                                                    "value": "Europe"
                                                                                                                                                  },
                                                                                                                                                  "num_date": {
                                                                                                                                                    "confidence": [
                                                                                                                                                      2020.5013661202186,
                                                                                                                                                      2020.5013661202186
                                                                                                                                                    ],
                                                                                                                                                    "value": 2020.5013661202186
                                                                                                                                                  },
                                                                                                                                                  "originating_lab": {
                                                                                                                                                    "value": "Istituto Zooprofilattico Sperimentale del Mezzogiorno"
                                                                                                                                                  },
                                                                                                                                                  "pangolin_lineage": {
                                                                                                                                                    "value": "B.1"
                                                                                                                                                  },
                                                                                                                                                  "recency": {
                                                                                                                                                    "value": "Older"
                                                                                                                                                  },
                                                                                                                                                  "region": {
                                                                                                                                                    "value": "Europe"
                                                                                                                                                  },
                                                                                                                                                  "region_exposure": {
                                                                                                                                                    "value": "Europe"
                                                                                                                                                  },
                                                                                                                                                  "subclade_membership": {
                                                                                                                                                    "value": "20A"
                                                                                                                                                  },
                                                                                                                                                  "submitting_lab": {
                                                                                                                                                    "value": "TIGEM"
                                                                                                                                                  },
                                                                                                                                                  "url": "https://www.gisaid.org"
                                                                                                                                                }
                                                                                                                                              },
                                                                                                                                              {
                                                                                                                                                "branch_attrs": {
                                                                                                                                                  "mutations": {}
                                                                                                                                                },
                                                                                                                                                "children": [
                                                                                                                                                  {
                                                                                                                                                    "branch_attrs": {
                                                                                                                                                      "labels": {
                                                                                                                                                        "aa": "ORF1a: A206V, V561A, T4087I; ORF1b: Y2276C; ORF3a: T229I; ORF6: R20S; ORF7b: A15S; S: M1237I"
                                                                                                                                                      },
                                                                                                                                                      "mutations": {
                                                                                                                                                        "ORF1a": [
                                                                                                                                                          "A206V",
                                                                                                                                                          "V561A",
                                                                                                                                                          "T4087I"
                                                                                                                                                        ],
                                                                                                                                                        "ORF1b": [
                                                                                                                                                          "Y2276C"
                                                                                                                                                        ],
                                                                                                                                                        "ORF3a": [
                                                                                                                                                          "T229I"
                                                                                                                                                        ],
                                                                                                                                                        "ORF6": [
                                                                                                                                                          "R20S"
                                                                                                                                                        ],
                                                                                                                                                        "ORF7b": [
                                                                                                                                                          "A15S"
                                                                                                                                                        ],
                                                                                                                                                        "S": [
                                                                                                                                                          "M1237I"
                                                                                                                                                        ],
                                                                                                                                                        "nuc": [
                                                                                                                                                          "C882T",
                                                                                                                                                          "T1947C",
                                                                                                                                                          "A10018G",
                                                                                                                                                          "C10252T",
                                                                                                                                                          "C10834T",
                                                                                                                                                          "C12525T",
                                                                                                                                                          "C15952T",
                                                                                                                                                          "A20294G",
                                                                                                                                                          "C22444T",
                                                                                                                                                          "G25273T",
                                                                                                                                                          "C26078T",
                                                                                                                                                          "G27261T",
                                                                                                                                                          "G27798T",
                                                                                                                                                          "C29635T"
                                                                                                                                                        ]
                                                                                                                                                      }
                                                                                                                                                    },
                                                                                                                                                    "name": "India/KA-NIMH-SEQ-156/2021",
                                                                                                                                                    "node_attrs": {
                                                                                                                                                      "author": {
                                                                                                                                                        "author": "Chitra Pattabiraman et al",
                                                                                                                                                        "value": "Chitra Pattabiraman et al"
                                                                                                                                                      },
                                                                                                                                                      "clade_membership": {
                                                                                                                                                        "value": "20A"
                                                                                                                                                      },
                                                                                                                                                      "country": {
                                                                                                                                                        "value": "Asia"
                                                                                                                                                      },
                                                                                                                                                      "div": 19,
                                                                                                                                                      "division": {
                                                                                                                                                        "value": "Asia"
                                                                                                                                                      },
                                                                                                                                                      "division_exposure": {
                                                                                                                                                        "value": "Asia"
                                                                                                                                                      },
                                                                                                                                                      "gisaid_epi_isl": {
                                                                                                                                                        "value": "EPI_ISL_995737"
                                                                                                                                                      },
                                                                                                                                                      "host": {
                                                                                                                                                        "value": "Human"
                                                                                                                                                      },
                                                                                                                                                      "custom_location": {
                                                                                                                                                        "confidence": {
                                                                                                                                                          "Asia": 1.0
                                                                                                                                                        },
                                                                                                                                                        "entropy": -1.000088900581841e-12,
                                                                                                                                                        "value": "Asia"
                                                                                                                                                      },
                                                                                                                                                      "num_date": {
                                                                                                                                                        "confidence": [
                                                                                                                                                          2021.0506849315068,
                                                                                                                                                          2021.0506849315068
                                                                                                                                                        ],
                                                                                                                                                        "value": 2021.0506849315068
                                                                                                                                                      },
                                                                                                                                                      "originating_lab": {
                                                                                                                                                        "value": "National Institute of Mental Health and Neurosciences (NIMHANS)"
                                                                                                                                                      },
                                                                                                                                                      "pangolin_lineage": {
                                                                                                                                                        "value": "B.1.36.17"
                                                                                                                                                      },
                                                                                                                                                      "recency": {
                                                                                                                                                        "value": "One month ago"
                                                                                                                                                      },
                                                                                                                                                      "region": {
                                                                                                                                                        "value": "Asia"
                                                                                                                                                      },
                                                                                                                                                      "region_exposure": {
                                                                                                                                                        "value": "Asia"
                                                                                                                                                      },
                                                                                                                                                      "subclade_membership": {
                                                                                                                                                        "value": "20A"
                                                                                                                                                      },
                                                                                                                                                      "submitting_lab": {
                                                                                                                                                        "value": "Department of Neurovirology, National Institute of Mental Health and Neurosciences (NIMHANS)"
                                                                                                                                                      },
                                                                                                                                                      "url": "https://www.gisaid.org"
                                                                                                                                                    }
                                                                                                                                                  },
                                                                                                                                                  {
                                                                                                                                                    "branch_attrs": {
                                                                                                                                                      "mutations": {}
                                                                                                                                                    },
                                                                                                                                                    "children": [
                                                                                                                                                      {
                                                                                                                                                        "branch_attrs": {
                                                                                                                                                          "mutations": {}
                                                                                                                                                        },
                                                                                                                                                        "name": "Iceland/4358/2020",
                                                                                                                                                        "node_attrs": {

                                                                                                                                                          "author": {
                                                                                                                                                            "author": "Daniel F Gudbjartsson et al",
                                                                                                                                                            "value": "Daniel F Gudbjartsson et al"
                                                                                                                                                          },
                                                                                                                                                          "clade_membership": {
                                                                                                                                                            "value": "20A"
                                                                                                                                                          },
                                                                                                                                                          "country": {
                                                                                                                                                            "value": "Europe"
                                                                                                                                                          },
                                                                                                                                                          "div": 5,
                                                                                                                                                          "division": {
                                                                                                                                                            "value": "Europe"
                                                                                                                                                          },
                                                                                                                                                          "division_exposure": {
                                                                                                                                                            "value": "Europe"
                                                                                                                                                          },
                                                                                                                                                          "gisaid_epi_isl": {
                                                                                                                                                            "value": "EPI_ISL_828050"
                                                                                                                                                          },
                                                                                                                                                          "host": {
                                                                                                                                                            "value": "Human"
                                                                                                                                                          },
                                                                                                                                                          "custom_location": {
                                                                                                                                                            "confidence": {
                                                                                                                                                              "Europe": 1.0
                                                                                                                                                            },
                                                                                                                                                            "entropy": -1.000088900581841e-12,
                                                                                                                                                            "value": "Europe"
                                                                                                                                                          },
                                                                                                                                                          "num_date": {
                                                                                                                                                            "confidence": [
                                                                                                                                                              2020.9166666666667,
                                                                                                                                                              2020.9166666666667
                                                                                                                                                            ],
                                                                                                                                                            "value": 2020.9166666666667
                                                                                                                                                          },
                                                                                                                                                          "originating_lab": {
                                                                                                                                                            "value": "deCODE genetics"
                                                                                                                                                          },
                                                                                                                                                          "pangolin_lineage": {
                                                                                                                                                            "value": "B.1"
                                                                                                                                                          },
                                                                                                                                                          "recency": {
                                                                                                                                                            "value": "Older"
                                                                                                                                                          },
                                                                                                                                                          "region": {
                                                                                                                                                            "value": "Europe"
                                                                                                                                                          },
                                                                                                                                                          "region_exposure": {
                                                                                                                                                            "value": "Europe"
                                                                                                                                                          },

                                                                                                                                                          "subclade_membership": {
                                                                                                                                                            "value": "20A"
                                                                                                                                                          },
                                                                                                                                                          "submitting_lab": {
                                                                                                                                                            "value": "deCODE genetics"
                                                                                                                                                          },
                                                                                                                                                          "url": "https://www.gisaid.org"
                                                                                                                                                        }
                                                                                                                                                      },
                                                                                                                                                      {
                                                                                                                                                        "branch_attrs": {
                                                                                                                                                          "labels": {
                                                                                                                                                            "aa": "ORF1a: P1158S, I1232V; ORF3a: W131C; ORF8: Y105D"
                                                                                                                                                          },
                                                                                                                                                          "mutations": {
                                                                                                                                                            "ORF1a": [
                                                                                                                                                              "P1158S",
                                                                                                                                                              "I1232V"
                                                                                                                                                            ],
                                                                                                                                                            "ORF3a": [
                                                                                                                                                              "W131C"
                                                                                                                                                            ],
                                                                                                                                                            "ORF8": [
                                                                                                                                                              "Y105D"
                                                                                                                                                            ],
                                                                                                                                                            "nuc": [
                                                                                                                                                              "C3737T",
                                                                                                                                                              "A3959G",
                                                                                                                                                              "C11758T",
                                                                                                                                                              "G12769T",
                                                                                                                                                              "C16080T",
                                                                                                                                                              "G25785T",
                                                                                                                                                              "T28206G"
                                                                                                                                                            ]
                                                                                                                                                          }
                                                                                                                                                        },
                                                                                                                                                        "name": "Italy/CAM-TIGEM-1614/2020",
                                                                                                                                                        "node_attrs": {

                                                                                                                                                          "author": {
                                                                                                                                                            "author": "Antonio Grimaldi et al",
                                                                                                                                                            "value": "Antonio Grimaldi et al"
                                                                                                                                                          },
                                                                                                                                                          "clade_membership": {
                                                                                                                                                            "value": "20A"
                                                                                                                                                          },
                                                                                                                                                          "country": {
                                                                                                                                                            "value": "Europe"
                                                                                                                                                          },
                                                                                                                                                          "div": 12,
                                                                                                                                                          "division": {
                                                                                                                                                            "value": "Europe"
                                                                                                                                                          },
                                                                                                                                                          "division_exposure": {
                                                                                                                                                            "value": "Europe"
                                                                                                                                                          },
                                                                                                                                                          "gisaid_epi_isl": {
                                                                                                                                                            "value": "EPI_ISL_1086070"
                                                                                                                                                          },
                                                                                                                                                          "host": {
                                                                                                                                                            "value": "Human"
                                                                                                                                                          },
                                                                                                                                                          "custom_location": {
                                                                                                                                                            "confidence": {
                                                                                                                                                              "Europe": 1.0
                                                                                                                                                            },
                                                                                                                                                            "entropy": -1.000088900581841e-12,
                                                                                                                                                            "value": "Europe"
                                                                                                                                                          },
                                                                                                                                                          "num_date": {
                                                                                                                                                            "confidence": [
                                                                                                                                                              2020.9658469945355,
                                                                                                                                                              2020.9658469945355
                                                                                                                                                            ],
                                                                                                                                                            "value": 2020.9658469945355
                                                                                                                                                          },
                                                                                                                                                          "originating_lab": {
                                                                                                                                                            "value": "IZSM"
                                                                                                                                                          },
                                                                                                                                                          "pangolin_lineage": {
                                                                                                                                                            "value": "B.1"
                                                                                                                                                          },
                                                                                                                                                          "recency": {
                                                                                                                                                            "value": "3-7 days ago"
                                                                                                                                                          },
                                                                                                                                                          "region": {
                                                                                                                                                            "value": "Europe"
                                                                                                                                                          },
                                                                                                                                                          "region_exposure": {
                                                                                                                                                            "value": "Europe"
                                                                                                                                                          },

                                                                                                                                                          "subclade_membership": {
                                                                                                                                                            "value": "20A"
                                                                                                                                                          },
                                                                                                                                                          "submitting_lab": {
                                                                                                                                                            "value": "TIGEM"
                                                                                                                                                          },
                                                                                                                                                          "url": "https://www.gisaid.org"
                                                                                                                                                        }
                                                                                                                                                      }
                                                                                                                                                    ],
                                                                                                                                                    "name": "NODE_0001200",
                                                                                                                                                    "node_attrs": {
                                                                                                                                                      "clade_membership": {
                                                                                                                                                        "value": "20A"
                                                                                                                                                      },
                                                                                                                                                      "div": 5,
                                                                                                                                                      "custom_location": {
                                                                                                                                                        "confidence": {
                                                                                                                                                          "Africa": 0.0014161778021979812,
                                                                                                                                                          "Asia": 0.025401572309078937,
                                                                                                                                                          "Europe": 0.9693648827141784,
                                                                                                                                                          "South America": 0.003317188502899748
                                                                                                                                                        },
                                                                                                                                                        "entropy": 0.15578724803310207,
                                                                                                                                                        "value": "Europe"
                                                                                                                                                      },
                                                                                                                                                      "num_date": {
                                                                                                                                                        "confidence": [
                                                                                                                                                          2020.4166768484467,
                                                                                                                                                          2020.8914638896501
                                                                                                                                                        ],
                                                                                                                                                        "value": 2020.77726566236
                                                                                                                                                      },
                                                                                                                                                      "subclade_membership": {
                                                                                                                                                        "value": "20A"
                                                                                                                                                      }
                                                                                                                                                    }
                                                                                                                                                  }
                                                                                                                                                ],
                                                                                                                                                "name": "NODE_0001199",
                                                                                                                                                "node_attrs": {
                                                                                                                                                  "clade_membership": {
                                                                                                                                                    "value": "20A"
                                                                                                                                                  },
                                                                                                                                                  "div": 5,
                                                                                                                                                  "custom_location": {
                                                                                                                                                    "confidence": {
                                                                                                                                                      "Africa": 0.004237846454200933,
                                                                                                                                                      "Asia": 0.1649480264591287,
                                                                                                                                                      "Europe": 0.8220445660951934,
                                                                                                                                                      "South America": 0.007950244718418282
                                                                                                                                                    },
                                                                                                                                                    "entropy": 0.5263697110354714,
                                                                                                                                                    "value": "Europe"
                                                                                                                                                  },
                                                                                                                                                  "num_date": {
                                                                                                                                                    "confidence": [
                                                                                                                                                      2020.016297330631,
                                                                                                                                                      2020.9066666666668
                                                                                                                                                    ],
                                                                                                                                                    "value": 2020.4767290506084
                                                                                                                                                  },
                                                                                                                                                  "subclade_membership": {
                                                                                                                                                    "value": "20A"
                                                                                                                                                  }
                                                                                                                                                }
                                                                                                                                              },
                                                                                                                                              {
                                                                                                                                                "branch_attrs": {
                                                                                                                                                  "labels": {
                                                                                                                                                    "aa": "ORF3a: Q57H"
                                                                                                                                                  },
                                                                                                                                                  "mutations": {
                                                                                                                                                    "ORF3a": [
                                                                                                                                                      "Q57H"
                                                                                                                                                    ],
                                                                                                                                                    "nuc": [
                                                                                                                                                      "G25563T"
                                                                                                                                                    ]
                                                                                                                                                  }
                                                                                                                                                },
                                                                                                                                                "children": [
                                                                                                                                                  {
                                                                                                                                                    "branch_attrs": {
                                                                                                                                                      "labels": {
                                                                                                                                                        "aa": "ORF1b: V1116L, M1156I, L1351F; ORF8: V62L; ORF9b: A57V"
                                                                                                                                                      },
                                                                                                                                                      "mutations": {
                                                                                                                                                        "ORF1b": [
                                                                                                                                                          "V1116L",
                                                                                                                                                          "M1156I",
                                                                                                                                                          "L1351F"
                                                                                                                                                        ],
                                                                                                                                                        "ORF8": [
                                                                                                                                                          "V62L"
                                                                                                                                                        ],
                                                                                                                                                        "ORF9b": [
                                                                                                                                                          "A57V"
                                                                                                                                                        ],
                                                                                                                                                        "nuc": [
                                                                                                                                                          "C9943T",
                                                                                                                                                          "C12241T",
                                                                                                                                                          "C12439T",
                                                                                                                                                          "G16813T",
                                                                                                                                                          "G16935T",
                                                                                                                                                          "C17518T",
                                                                                                                                                          "C18877T",
                                                                                                                                                          "G28077C",
                                                                                                                                                          "C28453T"
                                                                                                                                                        ]
                                                                                                                                                      }
                                                                                                                                                    },
                                                                                                                                                    "children": [
                                                                                                                                                      {
                                                                                                                                                        "branch_attrs": {
                                                                                                                                                          "labels": {
                                                                                                                                                            "aa": "ORF1b: D1465N, I2525V; ORF3a: A31T"
                                                                                                                                                          },
                                                                                                                                                          "mutations": {
                                                                                                                                                            "ORF1b": [
                                                                                                                                                              "D1465N",
                                                                                                                                                              "I2525V"
                                                                                                                                                            ],
                                                                                                                                                            "ORF3a": [
                                                                                                                                                              "A31T"
                                                                                                                                                            ],
                                                                                                                                                            "nuc": [
                                                                                                                                                              "A1717G",
                                                                                                                                                              "G17860A",
                                                                                                                                                              "A21040G",
                                                                                                                                                              "G25483A",
                                                                                                                                                              "C26645T"
                                                                                                                                                            ]
                                                                                                                                                          }
                                                                                                                                                        },
                                                                                                                                                        "name": "Morocco/FMP-69/2021",
                                                                                                                                                        "node_attrs": {

                                                                                                                                                          "author": {
                                                                                                                                                            "author": "Myriam Seffar et al",
                                                                                                                                                            "value": "Myriam Seffar et al"
                                                                                                                                                          },
                                                                                                                                                          "clade_membership": {
                                                                                                                                                            "value": "20A"
                                                                                                                                                          },
                                                                                                                                                          "country": {
                                                                                                                                                            "value": "Africa"
                                                                                                                                                          },
                                                                                                                                                          "div": 20,
                                                                                                                                                          "division": {
                                                                                                                                                            "value": "Africa"
                                                                                                                                                          },
                                                                                                                                                          "division_exposure": {
                                                                                                                                                            "value": "Africa"
                                                                                                                                                          },
                                                                                                                                                          "gisaid_epi_isl": {
                                                                                                                                                            "value": "EPI_ISL_1105946"
                                                                                                                                                          },
                                                                                                                                                          "host": {
                                                                                                                                                            "value": "Human"
                                                                                                                                                          },
                                                                                                                                                          "custom_location": {
                                                                                                                                                            "confidence": {
                                                                                                                                                              "Africa": 1.0
                                                                                                                                                            },
                                                                                                                                                            "entropy": -1.000088900581841e-12,
                                                                                                                                                            "value": "Africa"
                                                                                                                                                          },
                                                                                                                                                          "num_date": {
                                                                                                                                                            "confidence": [
                                                                                                                                                              2021.0150684931507,
                                                                                                                                                              2021.0150684931507
                                                                                                                                                            ],
                                                                                                                                                            "value": 2021.0150684931507
                                                                                                                                                          },
                                                                                                                                                          "originating_lab": {
                                                                                                                                                            "value": "Laboratoire central de Virologie, Centre hospitalo-universitaire Ibn Sina H\u00f4pital des sp\u00e9cialit\u00e9s"
                                                                                                                                                          },
                                                                                                                                                          "pangolin_lineage": {
                                                                                                                                                            "value": "B.1"
                                                                                                                                                          },
                                                                                                                                                          "recency": {
                                                                                                                                                            "value": "3-7 days ago"
                                                                                                                                                          },
                                                                                                                                                          "region": {
                                                                                                                                                            "value": "Africa"
                                                                                                                                                          },
                                                                                                                                                          "region_exposure": {
                                                                                                                                                            "value": "Africa"
                                                                                                                                                          },

                                                                                                                                                          "subclade_membership": {
                                                                                                                                                            "value": "20A"
                                                                                                                                                          },
                                                                                                                                                          "submitting_lab": {
                                                                                                                                                            "value": "Laboratoire de Biotechnologie"
                                                                                                                                                          },
                                                                                                                                                          "url": "https://www.gisaid.org"
                                                                                                                                                        }
                                                                                                                                                      },
                                                                                                                                                      {
                                                                                                                                                        "branch_attrs": {
                                                                                                                                                          "labels": {
                                                                                                                                                            "aa": "E: V49L; N: D144H, Y377D; ORF1a: F406I, I567T, Q1021H, K3353R"
                                                                                                                                                          },
                                                                                                                                                          "mutations": {
                                                                                                                                                            "E": [
                                                                                                                                                              "V49L"
                                                                                                                                                            ],
                                                                                                                                                            "N": [
                                                                                                                                                              "D144H",
                                                                                                                                                              "Y377D"
                                                                                                                                                            ],
                                                                                                                                                            "ORF1a": [
                                                                                                                                                              "F406I",
                                                                                                                                                              "I567T",
                                                                                                                                                              "Q1021H",
                                                                                                                                                              "K3353R"
                                                                                                                                                            ],
                                                                                                                                                            "nuc": [
                                                                                                                                                              "T1481A",
                                                                                                                                                              "T1965C",
                                                                                                                                                              "G3328T",
                                                                                                                                                              "C8626T",
                                                                                                                                                              "A10323G",
                                                                                                                                                              "T10913C",
                                                                                                                                                              "G26389T",
                                                                                                                                                              "G27806T",
                                                                                                                                                              "G28703C",
                                                                                                                                                              "T29402G",
                                                                                                                                                              "C29586T"
                                                                                                                                                            ]
                                                                                                                                                          }
                                                                                                                                                        },
                                                                                                                                                        "name": "Morocco/FMP-67/2021",
                                                                                                                                                        "node_attrs": {

                                                                                                                                                          "author": {
                                                                                                                                                            "author": "Myriam Seffar et al",
                                                                                                                                                            "value": "Myriam Seffar et al"
                                                                                                                                                          },
                                                                                                                                                          "clade_membership": {
                                                                                                                                                            "value": "20A"
                                                                                                                                                          },
                                                                                                                                                          "country": {
                                                                                                                                                            "value": "Africa"
                                                                                                                                                          },
                                                                                                                                                          "div": 26,
                                                                                                                                                          "division": {
                                                                                                                                                            "value": "Africa"
                                                                                                                                                          },
                                                                                                                                                          "division_exposure": {
                                                                                                                                                            "value": "Africa"
                                                                                                                                                          },
                                                                                                                                                          "gisaid_epi_isl": {
                                                                                                                                                            "value": "EPI_ISL_1103579"
                                                                                                                                                          },
                                                                                                                                                          "host": {
                                                                                                                                                            "value": "Human"
                                                                                                                                                          },
                                                                                                                                                          "custom_location": {
                                                                                                                                                            "confidence": {
                                                                                                                                                              "Africa": 1.0
                                                                                                                                                            },
                                                                                                                                                            "entropy": -1.000088900581841e-12,
                                                                                                                                                            "value": "Africa"
                                                                                                                                                          },
                                                                                                                                                          "num_date": {
                                                                                                                                                            "confidence": [
                                                                                                                                                              2021.0123287671233,
                                                                                                                                                              2021.0123287671233
                                                                                                                                                            ],
                                                                                                                                                            "value": 2021.0123287671233
                                                                                                                                                          },
                                                                                                                                                          "originating_lab": {
                                                                                                                                                            "value": "Laboratoire central de Virologie, Centre hospitalo-universitaire Ibn Sina, H\u00f4pital des sp\u00e9cialit\u00e9s"
                                                                                                                                                          },
                                                                                                                                                          "pangolin_lineage": {
                                                                                                                                                            "value": "B.1.456"
                                                                                                                                                          },
                                                                                                                                                          "recency": {
                                                                                                                                                            "value": "3-7 days ago"
                                                                                                                                                          },
                                                                                                                                                          "region": {
                                                                                                                                                            "value": "Africa"
                                                                                                                                                          },
                                                                                                                                                          "region_exposure": {
                                                                                                                                                            "value": "Africa"
                                                                                                                                                          },

                                                                                                                                                          "subclade_membership": {
                                                                                                                                                            "value": "20A"
                                                                                                                                                          },
                                                                                                                                                          "submitting_lab": {
                                                                                                                                                            "value": "Laboratoire de Biotechnologie"
                                                                                                                                                          },
                                                                                                                                                          "url": "https://www.gisaid.org"
                                                                                                                                                        }
                                                                                                                                                      }
                                                                                                                                                    ],
                                                                                                                                                    "name": "NODE_0001028",
                                                                                                                                                    "node_attrs": {
                                                                                                                                                      "clade_membership": {
                                                                                                                                                        "value": "20A"
                                                                                                                                                      },
                                                                                                                                                      "div": 15,
                                                                                                                                                      "custom_location": {
                                                                                                                                                        "confidence": {
                                                                                                                                                          "Africa": 0.9534481485671206,
                                                                                                                                                          "Asia": 0.002001670564231044,
                                                                                                                                                          "Europe": 0.030598458188701716,
                                                                                                                                                          "South America": 0.013764298899782099
                                                                                                                                                        },
                                                                                                                                                        "entropy": 0.22530550472132604,
                                                                                                                                                        "value": "Africa"
                                                                                                                                                      },
                                                                                                                                                      "num_date": {
                                                                                                                                                        "confidence": [
                                                                                                                                                          2020.4575985878992,
                                                                                                                                                          2020.8509236921304
                                                                                                                                                        ],
                                                                                                                                                        "value": 2020.766854918386
                                                                                                                                                      },
                                                                                                                                                      "subclade_membership": {
                                                                                                                                                        "value": "20A"
                                                                                                                                                      }
                                                                                                                                                    }
                                                                                                                                                  },
                                                                                                                                                  {
                                                                                                                                                    "branch_attrs": {
                                                                                                                                                      "labels": {
                                                                                                                                                        "aa": "N: D128Y; ORF1a: P1977L, A2994V, A3615V; ORF1b: A1428V, Q1441H, S1898A; ORF3a: S58N"
                                                                                                                                                      },
                                                                                                                                                      "mutations": {
                                                                                                                                                        "N": [
                                                                                                                                                          "D128Y"
                                                                                                                                                        ],
                                                                                                                                                        "ORF1a": [
                                                                                                                                                          "P1977L",
                                                                                                                                                          "A2994V",
                                                                                                                                                          "A3615V"
                                                                                                                                                        ],
                                                                                                                                                        "ORF1b": [
                                                                                                                                                          "A1428V",
                                                                                                                                                          "Q1441H",
                                                                                                                                                          "S1898A"
                                                                                                                                                        ],
                                                                                                                                                        "ORF3a": [
                                                                                                                                                          "S58N"
                                                                                                                                                        ],
                                                                                                                                                        "nuc": [
                                                                                                                                                          "C1594T",
                                                                                                                                                          "T4640C",
                                                                                                                                                          "C5512T",
                                                                                                                                                          "C6195T",
                                                                                                                                                          "C9246T",
                                                                                                                                                          "C11109T",
                                                                                                                                                          "C12415T",
                                                                                                                                                          "C17750T",
                                                                                                                                                          "G17790T",
                                                                                                                                                          "A18846G",
                                                                                                                                                          "T19159G",
                                                                                                                                                          "G25565A",
                                                                                                                                                          "T27342C",
                                                                                                                                                          "G28655T"
                                                                                                                                                        ]
                                                                                                                                                      }
                                                                                                                                                    },
                                                                                                                                                    "children": [
                                                                                                                                                      {
                                                                                                                                                        "branch_attrs": {
                                                                                                                                                          "labels": {
                                                                                                                                                            "aa": "ORF1b: D1869Y"
                                                                                                                                                          },
                                                                                                                                                          "mutations": {
                                                                                                                                                            "ORF1b": [
                                                                                                                                                              "D1869Y"
                                                                                                                                                            ],
                                                                                                                                                            "nuc": [
                                                                                                                                                              "T1066C",
                                                                                                                                                              "A13015G",
                                                                                                                                                              "G19072T",
                                                                                                                                                              "G29737A"
                                                                                                                                                            ]
                                                                                                                                                          }
                                                                                                                                                        },
                                                                                                                                                        "name": "Curacao/CW-RIVM-21723/2020",
                                                                                                                                                        "node_attrs": {

                                                                                                                                                          "author": {
                                                                                                                                                            "author": "Adam Meijer et al",
                                                                                                                                                            "value": "Adam Meijer et al"
                                                                                                                                                          },
                                                                                                                                                          "clade_membership": {
                                                                                                                                                            "value": "20A"
                                                                                                                                                          },
                                                                                                                                                          "country": {
                                                                                                                                                            "value": "Curacao"
                                                                                                                                                          },
                                                                                                                                                          "div": 24,
                                                                                                                                                          "division": {
                                                                                                                                                            "value": "Curacao"
                                                                                                                                                          },
                                                                                                                                                          "division_exposure": {
                                                                                                                                                            "value": "Curacao"
                                                                                                                                                          },
                                                                                                                                                          "gisaid_epi_isl": {
                                                                                                                                                            "value": "EPI_ISL_1014559"
                                                                                                                                                          },
                                                                                                                                                          "host": {
                                                                                                                                                            "value": "Human"
                                                                                                                                                          },
                                                                                                                                                          "custom_location": {
                                                                                                                                                            "confidence": {
                                                                                                                                                              "South America": 1.0
                                                                                                                                                            },
                                                                                                                                                            "entropy": -1.000088900581841e-12,
                                                                                                                                                            "value": "South America"
                                                                                                                                                          },
                                                                                                                                                          "num_date": {
                                                                                                                                                            "confidence": [
                                                                                                                                                              2020.76912568306,
                                                                                                                                                              2020.76912568306
                                                                                                                                                            ],
                                                                                                                                                            "value": 2020.76912568306
                                                                                                                                                          },
                                                                                                                                                          "originating_lab": {
                                                                                                                                                            "value": "Dutch COVID-19 response team"
                                                                                                                                                          },
                                                                                                                                                          "pangolin_lineage": {
                                                                                                                                                            "value": "B.1.22"
                                                                                                                                                          },
                                                                                                                                                          "recency": {
                                                                                                                                                            "value": "One month ago"
                                                                                                                                                          },
                                                                                                                                                          "region": {
                                                                                                                                                            "value": "South America"
                                                                                                                                                          },
                                                                                                                                                          "region_exposure": {
                                                                                                                                                            "value": "South America"
                                                                                                                                                          },
                                                                                                                                                          "subclade_membership": {
                                                                                                                                                            "value": "20A"
                                                                                                                                                          },
                                                                                                                                                          "submitting_lab": {
                                                                                                                                                            "value": "National Institute for Public Health and the Environment (RIVM)"
                                                                                                                                                          },
                                                                                                                                                          "url": "https://www.gisaid.org"
                                                                                                                                                        }
                                                                                                                                                      },
                                                                                                                                                      {
                                                                                                                                                        "branch_attrs": {
                                                                                                                                                          "labels": {
                                                                                                                                                            "aa": "ORF1a: L3490F"
                                                                                                                                                          },
                                                                                                                                                          "mutations": {
                                                                                                                                                            "ORF1a": [
                                                                                                                                                              "L3490F"
                                                                                                                                                            ],
                                                                                                                                                            "nuc": [
                                                                                                                                                              "C10733T",
                                                                                                                                                              "T19266C",
                                                                                                                                                              "T24028C"
                                                                                                                                                            ]
                                                                                                                                                          }
                                                                                                                                                        },
                                                                                                                                                        "children": [
                                                                                                                                                          {
                                                                                                                                                            "branch_attrs": {
                                                                                                                                                              "mutations": {
                                                                                                                                                                "nuc": [
                                                                                                                                                                  "C3619T",
                                                                                                                                                                  "C5974T"
                                                                                                                                                                ]
                                                                                                                                                              }
                                                                                                                                                            },
                                                                                                                                                            "name": "Curacao/CW-RIVM-21716/2020",
                                                                                                                                                            "node_attrs": {

                                                                                                                                                              "author": {
                                                                                                                                                                "author": "Adam Meijer et al",
                                                                                                                                                                "value": "Adam Meijer et al"
                                                                                                                                                              },
                                                                                                                                                              "clade_membership": {
                                                                                                                                                                "value": "20A"
                                                                                                                                                              },
                                                                                                                                                              "country": {
                                                                                                                                                                "value": "Curacao"
                                                                                                                                                              },
                                                                                                                                                              "div": 25,
                                                                                                                                                              "division": {
                                                                                                                                                                "value": "Curacao"
                                                                                                                                                              },
                                                                                                                                                              "division_exposure": {
                                                                                                                                                                "value": "Curacao"
                                                                                                                                                              },
                                                                                                                                                              "gisaid_epi_isl": {
                                                                                                                                                                "value": "EPI_ISL_1014566"
                                                                                                                                                              },
                                                                                                                                                              "host": {
                                                                                                                                                                "value": "Human"
                                                                                                                                                              },
                                                                                                                                                              "custom_location": {
                                                                                                                                                                "confidence": {
                                                                                                                                                                  "South America": 1.0
                                                                                                                                                                },
                                                                                                                                                                "entropy": -1.000088900581841e-12,
                                                                                                                                                                "value": "South America"
                                                                                                                                                              },
                                                                                                                                                              "num_date": {
                                                                                                                                                                "confidence": [
                                                                                                                                                                  2020.9631147540983,
                                                                                                                                                                  2020.9631147540983
                                                                                                                                                                ],
                                                                                                                                                                "value": 2020.9631147540983
                                                                                                                                                              },
                                                                                                                                                              "originating_lab": {
                                                                                                                                                                "value": "Dutch COVID-19 response team"
                                                                                                                                                              },
                                                                                                                                                              "pangolin_lineage": {
                                                                                                                                                                "value": "B.1.22"
                                                                                                                                                              },
                                                                                                                                                              "recency": {
                                                                                                                                                                "value": "One month ago"
                                                                                                                                                              },
                                                                                                                                                              "region": {
                                                                                                                                                                "value": "South America"
                                                                                                                                                              },
                                                                                                                                                              "region_exposure": {
                                                                                                                                                                "value": "South America"
                                                                                                                                                              },
                                                                                                                                                              "subclade_membership": {
                                                                                                                                                                "value": "20A"
                                                                                                                                                              },
                                                                                                                                                              "submitting_lab": {
                                                                                                                                                                "value": "National Institute for Public Health and the Environment (RIVM)"
                                                                                                                                                              },
                                                                                                                                                              "url": "https://www.gisaid.org"
                                                                                                                                                            }
                                                                                                                                                          },
                                                                                                                                                          {
                                                                                                                                                            "branch_attrs": {
                                                                                                                                                              "mutations": {}
                                                                                                                                                            },
                                                                                                                                                            "children": [
                                                                                                                                                              {
                                                                                                                                                                "branch_attrs": {
                                                                                                                                                                  "labels": {
                                                                                                                                                                    "aa": "ORF1b: A927S"
                                                                                                                                                                  },
                                                                                                                                                                  "mutations": {
                                                                                                                                                                    "ORF1b": [
                                                                                                                                                                      "A927S"
                                                                                                                                                                    ],
                                                                                                                                                                    "nuc": [
                                                                                                                                                                      "G16246T"
                                                                                                                                                                    ]
                                                                                                                                                                  }
                                                                                                                                                                },
                                                                                                                                                                "name": "Curacao/CW-RIVM-11644/2021",
                                                                                                                                                                "node_attrs": {

                                                                                                                                                                  "author": {
                                                                                                                                                                    "author": "Adam Meijer et al",
                                                                                                                                                                    "value": "Adam Meijer et al"
                                                                                                                                                                  },
                                                                                                                                                                  "clade_membership": {
                                                                                                                                                                    "value": "20A"
                                                                                                                                                                  },
                                                                                                                                                                  "country": {
                                                                                                                                                                    "value": "Curacao"
                                                                                                                                                                  },
                                                                                                                                                                  "div": 24,
                                                                                                                                                                  "division": {
                                                                                                                                                                    "value": "Curacao"
                                                                                                                                                                  },
                                                                                                                                                                  "division_exposure": {
                                                                                                                                                                    "value": "Curacao"
                                                                                                                                                                  },
                                                                                                                                                                  "gisaid_epi_isl": {
                                                                                                                                                                    "value": "EPI_ISL_1014590"
                                                                                                                                                                  },
                                                                                                                                                                  "host": {
                                                                                                                                                                    "value": "Human"
                                                                                                                                                                  },
                                                                                                                                                                  "custom_location": {
                                                                                                                                                                    "confidence": {
                                                                                                                                                                      "South America": 1.0
                                                                                                                                                                    },
                                                                                                                                                                    "entropy": -1.000088900581841e-12,
                                                                                                                                                                    "value": "South America"
                                                                                                                                                                  },
                                                                                                                                                                  "num_date": {
                                                                                                                                                                    "confidence": [
                                                                                                                                                                      2021.0479452054794,
                                                                                                                                                                      2021.0479452054794
                                                                                                                                                                    ],
                                                                                                                                                                    "value": 2021.0479452054794
                                                                                                                                                                  },
                                                                                                                                                                  "originating_lab": {
                                                                                                                                                                    "value": "Dutch COVID-19 response team"
                                                                                                                                                                  },
                                                                                                                                                                  "pangolin_lineage": {
                                                                                                                                                                    "value": "B.1.22"
                                                                                                                                                                  },
                                                                                                                                                                  "recency": {
                                                                                                                                                                    "value": "One month ago"
                                                                                                                                                                  },
                                                                                                                                                                  "region": {
                                                                                                                                                                    "value": "South America"
                                                                                                                                                                  },
                                                                                                                                                                  "region_exposure": {
                                                                                                                                                                    "value": "South America"
                                                                                                                                                                  },
                                                                                                                                                                  "subclade_membership": {
                                                                                                                                                                    "value": "20A"
                                                                                                                                                                  },
                                                                                                                                                                  "submitting_lab": {
                                                                                                                                                                    "value": "National Institute for Public Health and the Environment (RIVM)"
                                                                                                                                                                  },
                                                                                                                                                                  "url": "https://www.gisaid.org"
                                                                                                                                                                }
                                                                                                                                                              },
                                                                                                                                                              {
                                                                                                                                                                "branch_attrs": {
                                                                                                                                                                  "mutations": {}
                                                                                                                                                                },
                                                                                                                                                                "name": "Curacao/CW-RIVM-21714/2020",
                                                                                                                                                                "node_attrs": {

                                                                                                                                                                  "author": {
                                                                                                                                                                    "author": "Adam Meijer et al",
                                                                                                                                                                    "value": "Adam Meijer et al"
                                                                                                                                                                  },
                                                                                                                                                                  "clade_membership": {
                                                                                                                                                                    "value": "20A"
                                                                                                                                                                  },
                                                                                                                                                                  "country": {
                                                                                                                                                                    "value": "Curacao"
                                                                                                                                                                  },
                                                                                                                                                                  "div": 23,
                                                                                                                                                                  "division": {
                                                                                                                                                                    "value": "Curacao"
                                                                                                                                                                  },
                                                                                                                                                                  "division_exposure": {
                                                                                                                                                                    "value": "Curacao"
                                                                                                                                                                  },
                                                                                                                                                                  "gisaid_epi_isl": {
                                                                                                                                                                    "value": "EPI_ISL_1014568"
                                                                                                                                                                  },
                                                                                                                                                                  "host": {
                                                                                                                                                                    "value": "Human"
                                                                                                                                                                  },
                                                                                                                                                                  "custom_location": {
                                                                                                                                                                    "confidence": {
                                                                                                                                                                      "South America": 1.0
                                                                                                                                                                    },
                                                                                                                                                                    "entropy": -1.000088900581841e-12,
                                                                                                                                                                    "value": "South America"
                                                                                                                                                                  },
                                                                                                                                                                  "num_date": {
                                                                                                                                                                    "confidence": [
                                                                                                                                                                      2020.99043715847,
                                                                                                                                                                      2020.99043715847
                                                                                                                                                                    ],
                                                                                                                                                                    "value": 2020.99043715847
                                                                                                                                                                  },
                                                                                                                                                                  "originating_lab": {
                                                                                                                                                                    "value": "Dutch COVID-19 response team"
                                                                                                                                                                  },
                                                                                                                                                                  "pangolin_lineage": {
                                                                                                                                                                    "value": "B.1.22"
                                                                                                                                                                  },
                                                                                                                                                                  "recency": {
                                                                                                                                                                    "value": "One month ago"
                                                                                                                                                                  },
                                                                                                                                                                  "region": {
                                                                                                                                                                    "value": "South America"
                                                                                                                                                                  },
                                                                                                                                                                  "region_exposure": {
                                                                                                                                                                    "value": "South America"
                                                                                                                                                                  },
                                                                                                                                                                  "subclade_membership": {
                                                                                                                                                                    "value": "20A"
                                                                                                                                                                  },
                                                                                                                                                                  "submitting_lab": {
                                                                                                                                                                    "value": "National Institute for Public Health and the Environment (RIVM)"
                                                                                                                                                                  },
                                                                                                                                                                  "url": "https://www.gisaid.org"
                                                                                                                                                                }
                                                                                                                                                              }
                                                                                                                                                            ],
                                                                                                                                                            "name": "NODE_0001205",
                                                                                                                                                            "node_attrs": {
                                                                                                                                                              "clade_membership": {
                                                                                                                                                                "value": "20A"
                                                                                                                                                              },
                                                                                                                                                              "div": 23,
                                                                                                                                                              "custom_location": {
                                                                                                                                                                "confidence": {
                                                                                                                                                                  "Europe": 0.0011047219748142802,
                                                                                                                                                                  "South America": 0.9983461380877409
                                                                                                                                                                },
                                                                                                                                                                "entropy": 0.014030582277935112,
                                                                                                                                                                "value": "South America"
                                                                                                                                                              },
                                                                                                                                                              "num_date": {
                                                                                                                                                                "confidence": [
                                                                                                                                                                  2020.9297707798962,
                                                                                                                                                                  2020.99043715847
                                                                                                                                                                ],
                                                                                                                                                                "value": 2020.9735815835088
                                                                                                                                                              },
                                                                                                                                                              "subclade_membership": {
                                                                                                                                                                "value": "20A"
                                                                                                                                                              }
                                                                                                                                                            }
                                                                                                                                                          },
                                                                                                                                                          {
                                                                                                                                                            "branch_attrs": {
                                                                                                                                                              "labels": {
                                                                                                                                                                "aa": "ORF1a: A1997V; ORF6: V9F"
                                                                                                                                                              },
                                                                                                                                                              "mutations": {
                                                                                                                                                                "ORF1a": [
                                                                                                                                                                  "A1997V"
                                                                                                                                                                ],
                                                                                                                                                                "ORF6": [
                                                                                                                                                                  "V9F"
                                                                                                                                                                ],
                                                                                                                                                                "nuc": [
                                                                                                                                                                  "C6255T",
                                                                                                                                                                  "G27226T"
                                                                                                                                                                ]
                                                                                                                                                              }
                                                                                                                                                            },
                                                                                                                                                            "children": [
                                                                                                                                                              {
                                                                                                                                                                "branch_attrs": {
                                                                                                                                                                  "mutations": {}
                                                                                                                                                                },
                                                                                                                                                                "name": "Curacao/CW-RIVM-21734/2020",
                                                                                                                                                                "node_attrs": {

                                                                                                                                                                  "author": {
                                                                                                                                                                    "author": "Adam Meijer et al",
                                                                                                                                                                    "value": "Adam Meijer et al"
                                                                                                                                                                  },
                                                                                                                                                                  "clade_membership": {
                                                                                                                                                                    "value": "20A"
                                                                                                                                                                  },
                                                                                                                                                                  "country": {
                                                                                                                                                                    "value": "Curacao"
                                                                                                                                                                  },
                                                                                                                                                                  "div": 25,
                                                                                                                                                                  "division": {
                                                                                                                                                                    "value": "Curacao"
                                                                                                                                                                  },
                                                                                                                                                                  "division_exposure": {
                                                                                                                                                                    "value": "Curacao"
                                                                                                                                                                  },
                                                                                                                                                                  "gisaid_epi_isl": {
                                                                                                                                                                    "value": "EPI_ISL_1014549"
                                                                                                                                                                  },
                                                                                                                                                                  "host": {
                                                                                                                                                                    "value": "Human"
                                                                                                                                                                  },
                                                                                                                                                                  "custom_location": {
                                                                                                                                                                    "confidence": {
                                                                                                                                                                      "South America": 1.0
                                                                                                                                                                    },
                                                                                                                                                                    "entropy": -1.000088900581841e-12,
                                                                                                                                                                    "value": "South America"
                                                                                                                                                                  },
                                                                                                                                                                  "num_date": {
                                                                                                                                                                    "confidence": [
                                                                                                                                                                      2020.9849726775956,
                                                                                                                                                                      2020.9849726775956
                                                                                                                                                                    ],
                                                                                                                                                                    "value": 2020.9849726775956
                                                                                                                                                                  },
                                                                                                                                                                  "originating_lab": {
                                                                                                                                                                    "value": "Dutch COVID-19 response team"
                                                                                                                                                                  },
                                                                                                                                                                  "pangolin_lineage": {
                                                                                                                                                                    "value": "B.1.22"
                                                                                                                                                                  },
                                                                                                                                                                  "recency": {
                                                                                                                                                                    "value": "One month ago"
                                                                                                                                                                  },
                                                                                                                                                                  "region": {
                                                                                                                                                                    "value": "South America"
                                                                                                                                                                  },
                                                                                                                                                                  "region_exposure": {
                                                                                                                                                                    "value": "South America"
                                                                                                                                                                  },
                                                                                                                                                                  "subclade_membership": {
                                                                                                                                                                    "value": "20A"
                                                                                                                                                                  },
                                                                                                                                                                  "submitting_lab": {
                                                                                                                                                                    "value": "National Institute for Public Health and the Environment (RIVM)"
                                                                                                                                                                  },
                                                                                                                                                                  "url": "https://www.gisaid.org"
                                                                                                                                                                }
                                                                                                                                                              },
                                                                                                                                                              {
                                                                                                                                                                "branch_attrs": {
                                                                                                                                                                  "labels": {
                                                                                                                                                                    "aa": "ORF3a: Q38R"
                                                                                                                                                                  },
                                                                                                                                                                  "mutations": {
                                                                                                                                                                    "ORF3a": [
                                                                                                                                                                      "Q38R"
                                                                                                                                                                    ],
                                                                                                                                                                    "nuc": [
                                                                                                                                                                      "C15952T",
                                                                                                                                                                      "A25505G"
                                                                                                                                                                    ]
                                                                                                                                                                  }
                                                                                                                                                                },
                                                                                                                                                                "children": [
                                                                                                                                                                  {
                                                                                                                                                                    "branch_attrs": {
                                                                                                                                                                      "mutations": {}
                                                                                                                                                                    },
                                                                                                                                                                    "name": "Curacao/CW-RIVM-11652/2021",
                                                                                                                                                                    "node_attrs": {

                                                                                                                                                                      "author": {
                                                                                                                                                                        "author": "Adam Meijer et al",
                                                                                                                                                                        "value": "Adam Meijer et al"
                                                                                                                                                                      },
                                                                                                                                                                      "clade_membership": {
                                                                                                                                                                        "value": "20A"
                                                                                                                                                                      },
                                                                                                                                                                      "country": {
                                                                                                                                                                        "value": "Curacao"
                                                                                                                                                                      },
                                                                                                                                                                      "div": 27,
                                                                                                                                                                      "division": {
                                                                                                                                                                        "value": "Curacao"
                                                                                                                                                                      },
                                                                                                                                                                      "division_exposure": {
                                                                                                                                                                        "value": "Curacao"
                                                                                                                                                                      },
                                                                                                                                                                      "gisaid_epi_isl": {
                                                                                                                                                                        "value": "EPI_ISL_1014583"
                                                                                                                                                                      },
                                                                                                                                                                      "host": {
                                                                                                                                                                        "value": "Human"
                                                                                                                                                                      },
                                                                                                                                                                      "custom_location": {
                                                                                                                                                                        "confidence": {
                                                                                                                                                                          "South America": 1.0
                                                                                                                                                                        },
                                                                                                                                                                        "entropy": -1.000088900581841e-12,
                                                                                                                                                                        "value": "South America"
                                                                                                                                                                      },
                                                                                                                                                                      "num_date": {
                                                                                                                                                                        "confidence": [
                                                                                                                                                                          2021.0671232876712,
                                                                                                                                                                          2021.0671232876712
                                                                                                                                                                        ],
                                                                                                                                                                        "value": 2021.0671232876712
                                                                                                                                                                      },
                                                                                                                                                                      "originating_lab": {
                                                                                                                                                                        "value": "Dutch COVID-19 response team"
                                                                                                                                                                      },
                                                                                                                                                                      "pangolin_lineage": {
                                                                                                                                                                        "value": "B.1.221"
                                                                                                                                                                      },
                                                                                                                                                                      "recency": {
                                                                                                                                                                        "value": "One month ago"
                                                                                                                                                                      },
                                                                                                                                                                      "region": {
                                                                                                                                                                        "value": "South America"
                                                                                                                                                                      },
                                                                                                                                                                      "region_exposure": {
                                                                                                                                                                        "value": "South America"
                                                                                                                                                                      },
                                                                                                                                                                      "subclade_membership": {
                                                                                                                                                                        "value": "20A"
                                                                                                                                                                      },
                                                                                                                                                                      "submitting_lab": {
                                                                                                                                                                        "value": "National Institute for Public Health and the Environment (RIVM)"
                                                                                                                                                                      },
                                                                                                                                                                      "url": "https://www.gisaid.org"
                                                                                                                                                                    }
                                                                                                                                                                  },
                                                                                                                                                                  {
                                                                                                                                                                    "branch_attrs": {
                                                                                                                                                                      "labels": {
                                                                                                                                                                        "aa": "ORF1b: G662D"
                                                                                                                                                                      },
                                                                                                                                                                      "mutations": {
                                                                                                                                                                        "ORF1b": [
                                                                                                                                                                          "G662D"
                                                                                                                                                                        ],
                                                                                                                                                                        "nuc": [
                                                                                                                                                                          "G15452A"
                                                                                                                                                                        ]
                                                                                                                                                                      }
                                                                                                                                                                    },
                                                                                                                                                                    "name": "Curacao/CW-RIVM-13011/2021",
                                                                                                                                                                    "node_attrs": {

                                                                                                                                                                      "author": {
                                                                                                                                                                        "author": "Adam Meijer et al",
                                                                                                                                                                        "value": "Adam Meijer et al"
                                                                                                                                                                      },
                                                                                                                                                                      "clade_membership": {
                                                                                                                                                                        "value": "20A"
                                                                                                                                                                      },
                                                                                                                                                                      "country": {
                                                                                                                                                                        "value": "Curacao"
                                                                                                                                                                      },
                                                                                                                                                                      "div": 28,
                                                                                                                                                                      "division": {
                                                                                                                                                                        "value": "Curacao"
                                                                                                                                                                      },
                                                                                                                                                                      "division_exposure": {
                                                                                                                                                                        "value": "Curacao"
                                                                                                                                                                      },
                                                                                                                                                                      "gisaid_epi_isl": {
                                                                                                                                                                        "value": "EPI_ISL_1035771"
                                                                                                                                                                      },
                                                                                                                                                                      "host": {
                                                                                                                                                                        "value": "Human"
                                                                                                                                                                      },
                                                                                                                                                                      "custom_location": {
                                                                                                                                                                        "confidence": {
                                                                                                                                                                          "South America": 1.0
                                                                                                                                                                        },
                                                                                                                                                                        "entropy": -1.000088900581841e-12,
                                                                                                                                                                        "value": "South America"
                                                                                                                                                                      },
                                                                                                                                                                      "num_date": {
                                                                                                                                                                        "confidence": [
                                                                                                                                                                          2021.0698630136985,
                                                                                                                                                                          2021.0698630136985
                                                                                                                                                                        ],
                                                                                                                                                                        "value": 2021.0698630136985
                                                                                                                                                                      },
                                                                                                                                                                      "originating_lab": {
                                                                                                                                                                        "value": "Dutch COVID-19 response team"
                                                                                                                                                                      },
                                                                                                                                                                      "pangolin_lineage": {
                                                                                                                                                                        "value": "B.1.221"
                                                                                                                                                                      },
                                                                                                                                                                      "recency": {
                                                                                                                                                                        "value": "One week ago"
                                                                                                                                                                      },
                                                                                                                                                                      "region": {
                                                                                                                                                                        "value": "South America"
                                                                                                                                                                      },
                                                                                                                                                                      "region_exposure": {
                                                                                                                                                                        "value": "South America"
                                                                                                                                                                      },
                                                                                                                                                                      "subclade_membership": {
                                                                                                                                                                        "value": "20A"
                                                                                                                                                                      },
                                                                                                                                                                      "submitting_lab": {
                                                                                                                                                                        "value": "National Institute for Public Health and the Environment (RIVM)"
                                                                                                                                                                      },
                                                                                                                                                                      "url": "https://www.gisaid.org"
                                                                                                                                                                    }
                                                                                                                                                                  }
                                                                                                                                                                ],
                                                                                                                                                                "name": "NODE_0001032",
                                                                                                                                                                "node_attrs": {
                                                                                                                                                                  "clade_membership": {
                                                                                                                                                                    "value": "20A"
                                                                                                                                                                  },
                                                                                                                                                                  "div": 27,
                                                                                                                                                                  "custom_location": {
                                                                                                                                                                    "confidence": {
                                                                                                                                                                      "Europe": 0.0011944597690953262,
                                                                                                                                                                      "South America": 0.9982198308022189
                                                                                                                                                                    },
                                                                                                                                                                    "entropy": 0.01495830817675382,
                                                                                                                                                                    "value": "South America"
                                                                                                                                                                  },
                                                                                                                                                                  "num_date": {
                                                                                                                                                                    "confidence": [
                                                                                                                                                                      2021.0060894484009,
                                                                                                                                                                      2021.0666046998435
                                                                                                                                                                    ],
                                                                                                                                                                    "value": 2021.05026771271
                                                                                                                                                                  },
                                                                                                                                                                  "subclade_membership": {
                                                                                                                                                                    "value": "20A"
                                                                                                                                                                  }
                                                                                                                                                                }
                                                                                                                                                              }
                                                                                                                                                            ],
                                                                                                                                                            "name": "NODE_0001031",
                                                                                                                                                            "node_attrs": {
                                                                                                                                                              "clade_membership": {
                                                                                                                                                                "value": "20A"
                                                                                                                                                              },
                                                                                                                                                              "div": 25,
                                                                                                                                                              "custom_location": {
                                                                                                                                                                "confidence": {
                                                                                                                                                                  "Europe": 0.0012096997622579576,
                                                                                                                                                                  "South America": 0.9982015195953887
                                                                                                                                                                },
                                                                                                                                                                "entropy": 0.015087434927005565,
                                                                                                                                                                "value": "South America"
                                                                                                                                                              },
                                                                                                                                                              "num_date": {
                                                                                                                                                                "confidence": [
                                                                                                                                                                  2020.940993929389,
                                                                                                                                                                  2020.9849726775956
                                                                                                                                                                ],
                                                                                                                                                                "value": 2020.9849726775956
                                                                                                                                                              },
                                                                                                                                                              "subclade_membership": {
                                                                                                                                                                "value": "20A"
                                                                                                                                                              }
                                                                                                                                                            }
                                                                                                                                                          }
                                                                                                                                                        ],
                                                                                                                                                        "name": "NODE_0001030",
                                                                                                                                                        "node_attrs": {
                                                                                                                                                          "clade_membership": {
                                                                                                                                                            "value": "20A"
                                                                                                                                                          },
                                                                                                                                                          "div": 23,
                                                                                                                                                          "custom_location": {
                                                                                                                                                            "confidence": {
                                                                                                                                                              "South America": 0.999780060936565
                                                                                                                                                            },
                                                                                                                                                            "entropy": 0.0022141925483932417,
                                                                                                                                                            "value": "South America"
                                                                                                                                                          },
                                                                                                                                                          "num_date": {
                                                                                                                                                            "confidence": [
                                                                                                                                                              2020.7446339136263,
                                                                                                                                                              2020.9630023886848
                                                                                                                                                            ],
                                                                                                                                                            "value": 2020.894969765495
                                                                                                                                                          },
                                                                                                                                                          "subclade_membership": {
                                                                                                                                                            "value": "20A"
                                                                                                                                                          }
                                                                                                                                                        }
                                                                                                                                                      },
                                                                                                                                                      {
                                                                                                                                                        "branch_attrs": {
                                                                                                                                                          "mutations": {}
                                                                                                                                                        },
                                                                                                                                                        "children": [
                                                                                                                                                          {
                                                                                                                                                            "branch_attrs": {
                                                                                                                                                              "labels": {
                                                                                                                                                                "aa": "ORF1a: L3606F"
                                                                                                                                                              },
                                                                                                                                                              "mutations": {
                                                                                                                                                                "ORF1a": [
                                                                                                                                                                  "L3606F"
                                                                                                                                                                ],
                                                                                                                                                                "nuc": [
                                                                                                                                                                  "G11083T"
                                                                                                                                                                ]
                                                                                                                                                              }
                                                                                                                                                            },
                                                                                                                                                            "children": [
                                                                                                                                                              {
                                                                                                                                                                "branch_attrs": {
                                                                                                                                                                  "labels": {
                                                                                                                                                                    "aa": "ORF1a: L4064F"
                                                                                                                                                                  },
                                                                                                                                                                  "mutations": {
                                                                                                                                                                    "ORF1a": [
                                                                                                                                                                      "L4064F"
                                                                                                                                                                    ],
                                                                                                                                                                    "nuc": [
                                                                                                                                                                      "C12455T",
                                                                                                                                                                      "C13965T"
                                                                                                                                                                    ]
                                                                                                                                                                  }
                                                                                                                                                                },
                                                                                                                                                                "name": "Curacao/CW-RIVM-21722/2020",
                                                                                                                                                                "node_attrs": {

                                                                                                                                                                  "author": {
                                                                                                                                                                    "author": "Adam Meijer et al",
                                                                                                                                                                    "value": "Adam Meijer et al"
                                                                                                                                                                  },
                                                                                                                                                                  "clade_membership": {
                                                                                                                                                                    "value": "20A"
                                                                                                                                                                  },
                                                                                                                                                                  "country": {
                                                                                                                                                                    "value": "Curacao"
                                                                                                                                                                  },
                                                                                                                                                                  "div": 23,
                                                                                                                                                                  "division": {
                                                                                                                                                                    "value": "Curacao"
                                                                                                                                                                  },
                                                                                                                                                                  "division_exposure": {
                                                                                                                                                                    "value": "Curacao"
                                                                                                                                                                  },
                                                                                                                                                                  "gisaid_epi_isl": {
                                                                                                                                                                    "value": "EPI_ISL_1014560"
                                                                                                                                                                  },
                                                                                                                                                                  "host": {
                                                                                                                                                                    "value": "Human"
                                                                                                                                                                  },
                                                                                                                                                                  "custom_location": {
                                                                                                                                                                    "confidence": {
                                                                                                                                                                      "South America": 0.9999999999999999
                                                                                                                                                                    },
                                                                                                                                                                    "entropy": -9.99866855976916e-13,
                                                                                                                                                                    "value": "South America"
                                                                                                                                                                  },
                                                                                                                                                                  "num_date": {
                                                                                                                                                                    "confidence": [
                                                                                                                                                                      2020.7800546448088,
                                                                                                                                                                      2020.7800546448088
                                                                                                                                                                    ],
                                                                                                                                                                    "value": 2020.7800546448088
                                                                                                                                                                  },
                                                                                                                                                                  "originating_lab": {
                                                                                                                                                                    "value": "Dutch COVID-19 response team"
                                                                                                                                                                  },
                                                                                                                                                                  "pangolin_lineage": {
                                                                                                                                                                    "value": "B.1.22"
                                                                                                                                                                  },
                                                                                                                                                                  "recency": {
                                                                                                                                                                    "value": "One month ago"
                                                                                                                                                                  },
                                                                                                                                                                  "region": {
                                                                                                                                                                    "value": "South America"
                                                                                                                                                                  },
                                                                                                                                                                  "region_exposure": {
                                                                                                                                                                    "value": "South America"
                                                                                                                                                                  },
                                                                                                                                                                  "subclade_membership": {
                                                                                                                                                                    "value": "20A"
                                                                                                                                                                  },
                                                                                                                                                                  "submitting_lab": {
                                                                                                                                                                    "value": "National Institute for Public Health and the Environment (RIVM)"
                                                                                                                                                                  },
                                                                                                                                                                  "url": "https://www.gisaid.org"
                                                                                                                                                                }
                                                                                                                                                              },
                                                                                                                                                              {
                                                                                                                                                                "branch_attrs": {
                                                                                                                                                                  "mutations": {
                                                                                                                                                                    "nuc": [
                                                                                                                                                                      "C13297T"
                                                                                                                                                                    ]
                                                                                                                                                                  }
                                                                                                                                                                },
                                                                                                                                                                "name": "Curacao/CW-RIVM-21712/2020",
                                                                                                                                                                "node_attrs": {

                                                                                                                                                                  "author": {
                                                                                                                                                                    "author": "Adam Meijer et al",
                                                                                                                                                                    "value": "Adam Meijer et al"
                                                                                                                                                                  },
                                                                                                                                                                  "clade_membership": {
                                                                                                                                                                    "value": "20A"
                                                                                                                                                                  },
                                                                                                                                                                  "country": {
                                                                                                                                                                    "value": "Curacao"
                                                                                                                                                                  },
                                                                                                                                                                  "div": 22,
                                                                                                                                                                  "division": {
                                                                                                                                                                    "value": "Curacao"
                                                                                                                                                                  },
                                                                                                                                                                  "division_exposure": {
                                                                                                                                                                    "value": "Curacao"
                                                                                                                                                                  },
                                                                                                                                                                  "gisaid_epi_isl": {
                                                                                                                                                                    "value": "EPI_ISL_1014570"
                                                                                                                                                                  },
                                                                                                                                                                  "host": {
                                                                                                                                                                    "value": "Human"
                                                                                                                                                                  },
                                                                                                                                                                  "custom_location": {
                                                                                                                                                                    "confidence": {
                                                                                                                                                                      "South America": 0.9999999999999999
                                                                                                                                                                    },
                                                                                                                                                                    "entropy": -9.99866855976916e-13,
                                                                                                                                                                    "value": "South America"
                                                                                                                                                                  },
                                                                                                                                                                  "num_date": {
                                                                                                                                                                    "confidence": [
                                                                                                                                                                      2020.954918032787,
                                                                                                                                                                      2020.954918032787
                                                                                                                                                                    ],
                                                                                                                                                                    "value": 2020.954918032787
                                                                                                                                                                  },
                                                                                                                                                                  "originating_lab": {
                                                                                                                                                                    "value": "Dutch COVID-19 response team"
                                                                                                                                                                  },
                                                                                                                                                                  "pangolin_lineage": {
                                                                                                                                                                    "value": "B.1.22"
                                                                                                                                                                  },
                                                                                                                                                                  "recency": {
                                                                                                                                                                    "value": "One month ago"
                                                                                                                                                                  },
                                                                                                                                                                  "region": {
                                                                                                                                                                    "value": "South America"
                                                                                                                                                                  },
                                                                                                                                                                  "region_exposure": {
                                                                                                                                                                    "value": "South America"
                                                                                                                                                                  },
                                                                                                                                                                  "subclade_membership": {
                                                                                                                                                                    "value": "20A"
                                                                                                                                                                  },
                                                                                                                                                                  "submitting_lab": {
                                                                                                                                                                    "value": "National Institute for Public Health and the Environment (RIVM)"
                                                                                                                                                                  },
                                                                                                                                                                  "url": "https://www.gisaid.org"
                                                                                                                                                                }
                                                                                                                                                              }
                                                                                                                                                            ],
                                                                                                                                                            "name": "NODE_0001037",
                                                                                                                                                            "node_attrs": {
                                                                                                                                                              "clade_membership": {
                                                                                                                                                                "value": "20A"
                                                                                                                                                              },
                                                                                                                                                              "div": 21,
                                                                                                                                                              "custom_location": {
                                                                                                                                                                "confidence": {
                                                                                                                                                                  "Europe": 0.0012458980222268344,
                                                                                                                                                                  "South America": 0.9981573430203655
                                                                                                                                                                },
                                                                                                                                                                "entropy": 0.015399566992293707,
                                                                                                                                                                "value": "South America"
                                                                                                                                                              },
                                                                                                                                                              "num_date": {
                                                                                                                                                                "confidence": [
                                                                                                                                                                  2020.6954512670136,
                                                                                                                                                                  2020.7764557778326
                                                                                                                                                                ],
                                                                                                                                                                "value": 2020.7515533087535
                                                                                                                                                              },
                                                                                                                                                              "subclade_membership": {
                                                                                                                                                                "value": "20A"
                                                                                                                                                              }
                                                                                                                                                            }
                                                                                                                                                          },
                                                                                                                                                          {
                                                                                                                                                            "branch_attrs": {
                                                                                                                                                              "mutations": {
                                                                                                                                                                "nuc": [
                                                                                                                                                                  "C13297T"
                                                                                                                                                                ]
                                                                                                                                                              }
                                                                                                                                                            },
                                                                                                                                                            "children": [
                                                                                                                                                              {
                                                                                                                                                                "branch_attrs": {
                                                                                                                                                                  "mutations": {
                                                                                                                                                                    "nuc": [
                                                                                                                                                                      "T22609C"
                                                                                                                                                                    ]
                                                                                                                                                                  }
                                                                                                                                                                },
                                                                                                                                                                "children": [
                                                                                                                                                                  {
                                                                                                                                                                    "branch_attrs": {
                                                                                                                                                                      "labels": {
                                                                                                                                                                        "aa": "N: P13S; ORF1b: V2199F; S: S255F"
                                                                                                                                                                      },
                                                                                                                                                                      "mutations": {
                                                                                                                                                                        "N": [
                                                                                                                                                                          "P13S"
                                                                                                                                                                        ],
                                                                                                                                                                        "ORF1b": [
                                                                                                                                                                          "V2199F"
                                                                                                                                                                        ],
                                                                                                                                                                        "S": [
                                                                                                                                                                          "S255F"
                                                                                                                                                                        ],
                                                                                                                                                                        "nuc": [
                                                                                                                                                                          "G20062T",
                                                                                                                                                                          "C22326T",
                                                                                                                                                                          "C28310T"
                                                                                                                                                                        ]
                                                                                                                                                                      }
                                                                                                                                                                    },
                                                                                                                                                                    "name": "Curacao/CW-RIVM-21705/2020",
                                                                                                                                                                    "node_attrs": {

                                                                                                                                                                      "author": {
                                                                                                                                                                        "author": "Adam Meijer et al",
                                                                                                                                                                        "value": "Adam Meijer et al"
                                                                                                                                                                      },
                                                                                                                                                                      "clade_membership": {
                                                                                                                                                                        "value": "20A"
                                                                                                                                                                      },
                                                                                                                                                                      "country": {
                                                                                                                                                                        "value": "Curacao"
                                                                                                                                                                      },
                                                                                                                                                                      "div": 25,
                                                                                                                                                                      "division": {
                                                                                                                                                                        "value": "Curacao"
                                                                                                                                                                      },
                                                                                                                                                                      "division_exposure": {
                                                                                                                                                                        "value": "Curacao"
                                                                                                                                                                      },
                                                                                                                                                                      "gisaid_epi_isl": {
                                                                                                                                                                        "value": "EPI_ISL_1014577"
                                                                                                                                                                      },
                                                                                                                                                                      "host": {
                                                                                                                                                                        "value": "Human"
                                                                                                                                                                      },
                                                                                                                                                                      "custom_location": {
                                                                                                                                                                        "confidence": {
                                                                                                                                                                          "South America": 1.0
                                                                                                                                                                        },
                                                                                                                                                                        "entropy": -1.000088900581841e-12,
                                                                                                                                                                        "value": "South America"
                                                                                                                                                                      },
                                                                                                                                                                      "num_date": {
                                                                                                                                                                        "confidence": [
                                                                                                                                                                          2020.886612021858,
                                                                                                                                                                          2020.886612021858
                                                                                                                                                                        ],
                                                                                                                                                                        "value": 2020.886612021858
                                                                                                                                                                      },
                                                                                                                                                                      "originating_lab": {
                                                                                                                                                                        "value": "Dutch COVID-19 response team"
                                                                                                                                                                      },
                                                                                                                                                                      "pangolin_lineage": {
                                                                                                                                                                        "value": "B.1.22"
                                                                                                                                                                      },
                                                                                                                                                                      "recency": {
                                                                                                                                                                        "value": "One month ago"
                                                                                                                                                                      },
                                                                                                                                                                      "region": {
                                                                                                                                                                        "value": "South America"
                                                                                                                                                                      },
                                                                                                                                                                      "region_exposure": {
                                                                                                                                                                        "value": "South America"
                                                                                                                                                                      },
                                                                                                                                                                      "subclade_membership": {
                                                                                                                                                                        "value": "20A"
                                                                                                                                                                      },
                                                                                                                                                                      "submitting_lab": {
                                                                                                                                                                        "value": "National Institute for Public Health and the Environment (RIVM)"
                                                                                                                                                                      },
                                                                                                                                                                      "url": "https://www.gisaid.org"
                                                                                                                                                                    }
                                                                                                                                                                  },
                                                                                                                                                                  {
                                                                                                                                                                    "branch_attrs": {
                                                                                                                                                                      "mutations": {}
                                                                                                                                                                    },
                                                                                                                                                                    "children": [
                                                                                                                                                                      {
                                                                                                                                                                        "branch_attrs": {
                                                                                                                                                                          "labels": {
                                                                                                                                                                            "aa": "ORF1a: T78I; ORF1b: L2213F"
                                                                                                                                                                          },
                                                                                                                                                                          "mutations": {
                                                                                                                                                                            "ORF1a": [
                                                                                                                                                                              "T78I"
                                                                                                                                                                            ],
                                                                                                                                                                            "ORF1b": [
                                                                                                                                                                              "L2213F"
                                                                                                                                                                            ],
                                                                                                                                                                            "nuc": [
                                                                                                                                                                              "C498T",
                                                                                                                                                                              "C20104T"
                                                                                                                                                                            ]
                                                                                                                                                                          }
                                                                                                                                                                        },
                                                                                                                                                                        "name": "Curacao/CW-RIVM-11587/2021",
                                                                                                                                                                        "node_attrs": {

                                                                                                                                                                          "author": {
                                                                                                                                                                            "author": "Adam Meijer et al",
                                                                                                                                                                            "value": "Adam Meijer et al"
                                                                                                                                                                          },
                                                                                                                                                                          "clade_membership": {
                                                                                                                                                                            "value": "20A"
                                                                                                                                                                          },
                                                                                                                                                                          "country": {
                                                                                                                                                                            "value": "Curacao"
                                                                                                                                                                          },
                                                                                                                                                                          "div": 24,
                                                                                                                                                                          "division": {
                                                                                                                                                                            "value": "Curacao"
                                                                                                                                                                          },
                                                                                                                                                                          "division_exposure": {
                                                                                                                                                                            "value": "Curacao"
                                                                                                                                                                          },
                                                                                                                                                                          "gisaid_epi_isl": {
                                                                                                                                                                            "value": "EPI_ISL_1014596"
                                                                                                                                                                          },
                                                                                                                                                                          "host": {
                                                                                                                                                                            "value": "Human"
                                                                                                                                                                          },
                                                                                                                                                                          "custom_location": {
                                                                                                                                                                            "confidence": {
                                                                                                                                                                              "South America": 1.0
                                                                                                                                                                            },
                                                                                                                                                                            "entropy": -1.000088900581841e-12,
                                                                                                                                                                            "value": "South America"
                                                                                                                                                                          },
                                                                                                                                                                          "num_date": {
                                                                                                                                                                            "confidence": [
                                                                                                                                                                              2021.0506849315068,
                                                                                                                                                                              2021.0506849315068
                                                                                                                                                                            ],
                                                                                                                                                                            "value": 2021.0506849315068
                                                                                                                                                                          },
                                                                                                                                                                          "originating_lab": {
                                                                                                                                                                            "value": "Dutch COVID-19 response team"
                                                                                                                                                                          },
                                                                                                                                                                          "pangolin_lineage": {
                                                                                                                                                                            "value": "B.1.22"
                                                                                                                                                                          },
                                                                                                                                                                          "recency": {
                                                                                                                                                                            "value": "One month ago"
                                                                                                                                                                          },
                                                                                                                                                                          "region": {
                                                                                                                                                                            "value": "South America"
                                                                                                                                                                          },
                                                                                                                                                                          "region_exposure": {
                                                                                                                                                                            "value": "South America"
                                                                                                                                                                          },
                                                                                                                                                                          "subclade_membership": {
                                                                                                                                                                            "value": "20A"
                                                                                                                                                                          },
                                                                                                                                                                          "submitting_lab": {
                                                                                                                                                                            "value": "National Institute for Public Health and the Environment (RIVM)"
                                                                                                                                                                          },
                                                                                                                                                                          "url": "https://www.gisaid.org"
                                                                                                                                                                        }
                                                                                                                                                                      },
                                                                                                                                                                      {
                                                                                                                                                                        "branch_attrs": {
                                                                                                                                                                          "labels": {
                                                                                                                                                                            "aa": "ORF1a: G993S, T2791A; ORF1b: Q2247H"
                                                                                                                                                                          },
                                                                                                                                                                          "mutations": {
                                                                                                                                                                            "ORF1a": [
                                                                                                                                                                              "G993S",
                                                                                                                                                                              "T2791A"
                                                                                                                                                                            ],
                                                                                                                                                                            "ORF1b": [
                                                                                                                                                                              "Q2247H"
                                                                                                                                                                            ],
                                                                                                                                                                            "nuc": [
                                                                                                                                                                              "G3242A",
                                                                                                                                                                              "A8636G",
                                                                                                                                                                              "G20208T",
                                                                                                                                                                              "C26601T"
                                                                                                                                                                            ]
                                                                                                                                                                          }
                                                                                                                                                                        },
                                                                                                                                                                        "name": "Curacao/CW-RIVM-21728/2020",
                                                                                                                                                                        "node_attrs": {

                                                                                                                                                                          "author": {
                                                                                                                                                                            "author": "Adam Meijer et al",
                                                                                                                                                                            "value": "Adam Meijer et al"
                                                                                                                                                                          },
                                                                                                                                                                          "clade_membership": {
                                                                                                                                                                            "value": "20A"
                                                                                                                                                                          },
                                                                                                                                                                          "country": {
                                                                                                                                                                            "value": "Curacao"
                                                                                                                                                                          },
                                                                                                                                                                          "div": 26,
                                                                                                                                                                          "division": {
                                                                                                                                                                            "value": "Curacao"
                                                                                                                                                                          },
                                                                                                                                                                          "division_exposure": {
                                                                                                                                                                            "value": "Curacao"
                                                                                                                                                                          },
                                                                                                                                                                          "gisaid_epi_isl": {
                                                                                                                                                                            "value": "EPI_ISL_1014555"
                                                                                                                                                                          },
                                                                                                                                                                          "host": {
                                                                                                                                                                            "value": "Human"
                                                                                                                                                                          },
                                                                                                                                                                          "custom_location": {
                                                                                                                                                                            "confidence": {
                                                                                                                                                                              "South America": 1.0
                                                                                                                                                                            },
                                                                                                                                                                            "entropy": -1.000088900581841e-12,
                                                                                                                                                                            "value": "South America"
                                                                                                                                                                          },
                                                                                                                                                                          "num_date": {
                                                                                                                                                                            "confidence": [
                                                                                                                                                                              2020.9849726775956,
                                                                                                                                                                              2020.9849726775956
                                                                                                                                                                            ],
                                                                                                                                                                            "value": 2020.9849726775956
                                                                                                                                                                          },
                                                                                                                                                                          "originating_lab": {
                                                                                                                                                                            "value": "Dutch COVID-19 response team"
                                                                                                                                                                          },
                                                                                                                                                                          "pangolin_lineage": {
                                                                                                                                                                            "value": "B.1.22"
                                                                                                                                                                          },
                                                                                                                                                                          "recency": {
                                                                                                                                                                            "value": "One month ago"
                                                                                                                                                                          },
                                                                                                                                                                          "region": {
                                                                                                                                                                            "value": "South America"
                                                                                                                                                                          },
                                                                                                                                                                          "region_exposure": {
                                                                                                                                                                            "value": "South America"
                                                                                                                                                                          },
                                                                                                                                                                          "subclade_membership": {
                                                                                                                                                                            "value": "20A"
                                                                                                                                                                          },
                                                                                                                                                                          "submitting_lab": {
                                                                                                                                                                            "value": "National Institute for Public Health and the Environment (RIVM)"
                                                                                                                                                                          },
                                                                                                                                                                          "url": "https://www.gisaid.org"
                                                                                                                                                                        }
                                                                                                                                                                      }
                                                                                                                                                                    ],
                                                                                                                                                                    "name": "NODE_0001215",
                                                                                                                                                                    "node_attrs": {
                                                                                                                                                                      "clade_membership": {
                                                                                                                                                                        "value": "20A"
                                                                                                                                                                      },
                                                                                                                                                                      "div": 22,
                                                                                                                                                                      "custom_location": {
                                                                                                                                                                        "confidence": {
                                                                                                                                                                          "Europe": 0.0012053522478391368,
                                                                                                                                                                          "South America": 0.9982055159547535
                                                                                                                                                                        },
                                                                                                                                                                        "entropy": 0.015061295139053984,
                                                                                                                                                                        "value": "South America"
                                                                                                                                                                      },
                                                                                                                                                                      "num_date": {
                                                                                                                                                                        "confidence": [
                                                                                                                                                                          2020.7946272090676,
                                                                                                                                                                          2020.9127192339715
                                                                                                                                                                        ],
                                                                                                                                                                        "value": 2020.825954642945
                                                                                                                                                                      },
                                                                                                                                                                      "subclade_membership": {
                                                                                                                                                                        "value": "20A"
                                                                                                                                                                      }
                                                                                                                                                                    }
                                                                                                                                                                  }
                                                                                                                                                                ],
                                                                                                                                                                "name": "NODE_0001043",
                                                                                                                                                                "node_attrs": {
                                                                                                                                                                  "clade_membership": {
                                                                                                                                                                    "value": "20A"
                                                                                                                                                                  },
                                                                                                                                                                  "div": 22,
                                                                                                                                                                  "custom_location": {
                                                                                                                                                                    "confidence": {
                                                                                                                                                                      "Europe": 0.001336936702697508,
                                                                                                                                                                      "South America": 0.9980267182063199
                                                                                                                                                                    },
                                                                                                                                                                    "entropy": 0.016348098742547182,
                                                                                                                                                                    "value": "South America"
                                                                                                                                                                  },
                                                                                                                                                                  "num_date": {
                                                                                                                                                                    "confidence": [
                                                                                                                                                                      2020.7685343253563,
                                                                                                                                                                      2020.8619143440458
                                                                                                                                                                    ],
                                                                                                                                                                    "value": 2020.8259378462833
                                                                                                                                                                  },
                                                                                                                                                                  "subclade_membership": {
                                                                                                                                                                    "value": "20A"
                                                                                                                                                                  }
                                                                                                                                                                }
                                                                                                                                                              },
                                                                                                                                                              {
                                                                                                                                                                "branch_attrs": {
                                                                                                                                                                  "mutations": {}
                                                                                                                                                                },
                                                                                                                                                                "children": [
                                                                                                                                                                  {
                                                                                                                                                                    "branch_attrs": {
                                                                                                                                                                      "mutations": {}
                                                                                                                                                                    },
                                                                                                                                                                    "children": [
                                                                                                                                                                      {
                                                                                                                                                                        "branch_attrs": {
                                                                                                                                                                          "labels": {
                                                                                                                                                                            "aa": "ORF1a: T4083M; ORF8: P30T"
                                                                                                                                                                          },
                                                                                                                                                                          "mutations": {
                                                                                                                                                                            "ORF1a": [
                                                                                                                                                                              "T4083M"
                                                                                                                                                                            ],
                                                                                                                                                                            "ORF8": [
                                                                                                                                                                              "P30T"
                                                                                                                                                                            ],
                                                                                                                                                                            "nuc": [
                                                                                                                                                                              "C12513T",
                                                                                                                                                                              "C27981A"
                                                                                                                                                                            ]
                                                                                                                                                                          }
                                                                                                                                                                        },
                                                                                                                                                                        "name": "Curacao/CW-RIVM-21713/2020",
                                                                                                                                                                        "node_attrs": {

                                                                                                                                                                          "author": {
                                                                                                                                                                            "author": "Adam Meijer et al",
                                                                                                                                                                            "value": "Adam Meijer et al"
                                                                                                                                                                          },
                                                                                                                                                                          "clade_membership": {
                                                                                                                                                                            "value": "20A"
                                                                                                                                                                          },
                                                                                                                                                                          "country": {
                                                                                                                                                                            "value": "Curacao"
                                                                                                                                                                          },
                                                                                                                                                                          "div": 23,
                                                                                                                                                                          "division": {
                                                                                                                                                                            "value": "Curacao"
                                                                                                                                                                          },
                                                                                                                                                                          "division_exposure": {
                                                                                                                                                                            "value": "Curacao"
                                                                                                                                                                          },
                                                                                                                                                                          "gisaid_epi_isl": {
                                                                                                                                                                            "value": "EPI_ISL_1014569"
                                                                                                                                                                          },
                                                                                                                                                                          "host": {
                                                                                                                                                                            "value": "Human"
                                                                                                                                                                          },
                                                                                                                                                                          "custom_location": {
                                                                                                                                                                            "confidence": {
                                                                                                                                                                              "South America": 1.0
                                                                                                                                                                            },
                                                                                                                                                                            "entropy": -1.000088900581841e-12,
                                                                                                                                                                            "value": "South America"
                                                                                                                                                                          },
                                                                                                                                                                          "num_date": {
                                                                                                                                                                            "confidence": [
                                                                                                                                                                              2020.9631147540983,
                                                                                                                                                                              2020.9631147540983
                                                                                                                                                                            ],
                                                                                                                                                                            "value": 2020.9631147540983
                                                                                                                                                                          },
                                                                                                                                                                          "originating_lab": {
                                                                                                                                                                            "value": "Dutch COVID-19 response team"
                                                                                                                                                                          },
                                                                                                                                                                          "pangolin_lineage": {
                                                                                                                                                                            "value": "B.1.22"
                                                                                                                                                                          },
                                                                                                                                                                          "recency": {
                                                                                                                                                                            "value": "One month ago"
                                                                                                                                                                          },
                                                                                                                                                                          "region": {
                                                                                                                                                                            "value": "South America"
                                                                                                                                                                          },
                                                                                                                                                                          "region_exposure": {
                                                                                                                                                                            "value": "South America"
                                                                                                                                                                          },
                                                                                                                                                                          "subclade_membership": {
                                                                                                                                                                            "value": "20A"
                                                                                                                                                                          },
                                                                                                                                                                          "submitting_lab": {
                                                                                                                                                                            "value": "National Institute for Public Health and the Environment (RIVM)"
                                                                                                                                                                          },
                                                                                                                                                                          "url": "https://www.gisaid.org"
                                                                                                                                                                        }
                                                                                                                                                                      },
                                                                                                                                                                      {
                                                                                                                                                                        "branch_attrs": {
                                                                                                                                                                          "mutations": {}
                                                                                                                                                                        },
                                                                                                                                                                        "children": [
                                                                                                                                                                          {
                                                                                                                                                                            "branch_attrs": {
                                                                                                                                                                              "mutations": {
                                                                                                                                                                                "nuc": [
                                                                                                                                                                                  "C18744T"
                                                                                                                                                                                ]
                                                                                                                                                                              }
                                                                                                                                                                            },
                                                                                                                                                                            "name": "Curacao/CW-RIVM-21706/2020",
                                                                                                                                                                            "node_attrs": {
                                                                                                                                                                              "author": {
                                                                                                                                                                                "author": "Adam Meijer et al",
                                                                                                                                                                                "value": "Adam Meijer et al"
                                                                                                                                                                              },
                                                                                                                                                                              "clade_membership": {
                                                                                                                                                                                "value": "20A"
                                                                                                                                                                              },
                                                                                                                                                                              "country": {
                                                                                                                                                                                "value": "Curacao"
                                                                                                                                                                              },
                                                                                                                                                                              "div": 22,
                                                                                                                                                                              "division": {
                                                                                                                                                                                "value": "Curacao"
                                                                                                                                                                              },
                                                                                                                                                                              "division_exposure": {
                                                                                                                                                                                "value": "Curacao"
                                                                                                                                                                              },
                                                                                                                                                                              "gisaid_epi_isl": {
                                                                                                                                                                                "value": "EPI_ISL_1014576"
                                                                                                                                                                              },
                                                                                                                                                                              "host": {
                                                                                                                                                                                "value": "Human"
                                                                                                                                                                              },
                                                                                                                                                                              "custom_location": {
                                                                                                                                                                                "confidence": {
                                                                                                                                                                                  "South America": 1.0
                                                                                                                                                                                },
                                                                                                                                                                                "entropy": -1.000088900581841e-12,
                                                                                                                                                                                "value": "South America"
                                                                                                                                                                              },
                                                                                                                                                                              "num_date": {
                                                                                                                                                                                "confidence": [
                                                                                                                                                                                  2020.8784153005465,
                                                                                                                                                                                  2020.8784153005465
                                                                                                                                                                                ],
                                                                                                                                                                                "value": 2020.8784153005465
                                                                                                                                                                              },
                                                                                                                                                                              "originating_lab": {
                                                                                                                                                                                "value": "Dutch COVID-19 response team"
                                                                                                                                                                              },
                                                                                                                                                                              "pangolin_lineage": {
                                                                                                                                                                                "value": "B.1.22"
                                                                                                                                                                              },
                                                                                                                                                                              "recency": {
                                                                                                                                                                                "value": "One month ago"
                                                                                                                                                                              },
                                                                                                                                                                              "region": {
                                                                                                                                                                                "value": "South America"
                                                                                                                                                                              },
                                                                                                                                                                              "region_exposure": {
                                                                                                                                                                                "value": "South America"
                                                                                                                                                                              },
                                                                                                                                                                              "subclade_membership": {
                                                                                                                                                                                "value": "20A"
                                                                                                                                                                              },
                                                                                                                                                                              "submitting_lab": {
                                                                                                                                                                                "value": "National Institute for Public Health and the Environment (RIVM)"
                                                                                                                                                                              },
                                                                                                                                                                              "url": "https://www.gisaid.org"
                                                                                                                                                                            }
                                                                                                                                                                          },
                                                                                                                                                                          {
                                                                                                                                                                            "branch_attrs": {
                                                                                                                                                                              "mutations": {}
                                                                                                                                                                            },
                                                                                                                                                                            "children": [
                                                                                                                                                                              {
                                                                                                                                                                                "branch_attrs": {
                                                                                                                                                                                  "mutations": {}
                                                                                                                                                                                },
                                                                                                                                                                                "name": "Curacao/CW-RIVM-21720/2020",
                                                                                                                                                                                "node_attrs": {

                                                                                                                                                                                  "author": {
                                                                                                                                                                                    "author": "Adam Meijer et al",
                                                                                                                                                                                    "value": "Adam Meijer et al"
                                                                                                                                                                                  },
                                                                                                                                                                                  "clade_membership": {
                                                                                                                                                                                    "value": "20A"
                                                                                                                                                                                  },
                                                                                                                                                                                  "country": {
                                                                                                                                                                                    "value": "Curacao"
                                                                                                                                                                                  },
                                                                                                                                                                                  "div": 21,
                                                                                                                                                                                  "division": {
                                                                                                                                                                                    "value": "Curacao"
                                                                                                                                                                                  },
                                                                                                                                                                                  "division_exposure": {
                                                                                                                                                                                    "value": "Curacao"
                                                                                                                                                                                  },
                                                                                                                                                                                  "gisaid_epi_isl": {
                                                                                                                                                                                    "value": "EPI_ISL_1014562"
                                                                                                                                                                                  },
                                                                                                                                                                                  "host": {
                                                                                                                                                                                    "value": "Human"
                                                                                                                                                                                  },
                                                                                                                                                                                  "custom_location": {
                                                                                                                                                                                    "confidence": {
                                                                                                                                                                                      "South America": 1.0
                                                                                                                                                                                    },
                                                                                                                                                                                    "entropy": -1.000088900581841e-12,
                                                                                                                                                                                    "value": "South America"
                                                                                                                                                                                  },
                                                                                                                                                                                  "num_date": {
                                                                                                                                                                                    "confidence": [
                                                                                                                                                                                      2020.8292349726776,
                                                                                                                                                                                      2020.8292349726776
                                                                                                                                                                                    ],
                                                                                                                                                                                    "value": 2020.8292349726776
                                                                                                                                                                                  },
                                                                                                                                                                                  "originating_lab": {
                                                                                                                                                                                    "value": "Dutch COVID-19 response team"
                                                                                                                                                                                  },
                                                                                                                                                                                  "pangolin_lineage": {
                                                                                                                                                                                    "value": "B.1.22"
                                                                                                                                                                                  },
                                                                                                                                                                                  "recency": {
                                                                                                                                                                                    "value": "One month ago"
                                                                                                                                                                                  },
                                                                                                                                                                                  "region": {
                                                                                                                                                                                    "value": "South America"
                                                                                                                                                                                  },
                                                                                                                                                                                  "region_exposure": {
                                                                                                                                                                                    "value": "South America"
                                                                                                                                                                                  },
                                                                                                                                                                                  "subclade_membership": {
                                                                                                                                                                                    "value": "20A"
                                                                                                                                                                                  },
                                                                                                                                                                                  "submitting_lab": {
                                                                                                                                                                                    "value": "National Institute for Public Health and the Environment (RIVM)"
                                                                                                                                                                                  },
                                                                                                                                                                                  "url": "https://www.gisaid.org"
                                                                                                                                                                                }
                                                                                                                                                                              },
                                                                                                                                                                              {
                                                                                                                                                                                "branch_attrs": {
                                                                                                                                                                                  "mutations": {}
                                                                                                                                                                                },
                                                                                                                                                                                "children": [
                                                                                                                                                                                  {
                                                                                                                                                                                    "branch_attrs": {
                                                                                                                                                                                      "mutations": {
                                                                                                                                                                                        "nuc": [
                                                                                                                                                                                          "C811T"
                                                                                                                                                                                        ]
                                                                                                                                                                                      }
                                                                                                                                                                                    },
                                                                                                                                                                                    "name": "Curacao/CW-RIVM-11588/2021",
                                                                                                                                                                                    "node_attrs": {

                                                                                                                                                                                      "author": {
                                                                                                                                                                                        "author": "Adam Meijer et al",
                                                                                                                                                                                        "value": "Adam Meijer et al"
                                                                                                                                                                                      },
                                                                                                                                                                                      "clade_membership": {
                                                                                                                                                                                        "value": "20A"
                                                                                                                                                                                      },
                                                                                                                                                                                      "country": {
                                                                                                                                                                                        "value": "Curacao"
                                                                                                                                                                                      },
                                                                                                                                                                                      "div": 22,
                                                                                                                                                                                      "division": {
                                                                                                                                                                                        "value": "Curacao"
                                                                                                                                                                                      },
                                                                                                                                                                                      "division_exposure": {
                                                                                                                                                                                        "value": "Curacao"
                                                                                                                                                                                      },
                                                                                                                                                                                      "gisaid_epi_isl": {
                                                                                                                                                                                        "value": "EPI_ISL_1014595"
                                                                                                                                                                                      },
                                                                                                                                                                                      "host": {
                                                                                                                                                                                        "value": "Human"
                                                                                                                                                                                      },
                                                                                                                                                                                      "custom_location": {
                                                                                                                                                                                        "confidence": {
                                                                                                                                                                                          "South America": 1.0
                                                                                                                                                                                        },
                                                                                                                                                                                        "entropy": -1.000088900581841e-12,
                                                                                                                                                                                        "value": "South America"
                                                                                                                                                                                      },
                                                                                                                                                                                      "num_date": {
                                                                                                                                                                                        "confidence": [
                                                                                                                                                                                          2021.0534246575342,
                                                                                                                                                                                          2021.0534246575342
                                                                                                                                                                                        ],
                                                                                                                                                                                        "value": 2021.0534246575342
                                                                                                                                                                                      },
                                                                                                                                                                                      "originating_lab": {
                                                                                                                                                                                        "value": "Dutch COVID-19 response team"
                                                                                                                                                                                      },
                                                                                                                                                                                      "pangolin_lineage": {
                                                                                                                                                                                        "value": "B.1.22"
                                                                                                                                                                                      },
                                                                                                                                                                                      "recency": {
                                                                                                                                                                                        "value": "One month ago"
                                                                                                                                                                                      },
                                                                                                                                                                                      "region": {
                                                                                                                                                                                        "value": "South America"
                                                                                                                                                                                      },
                                                                                                                                                                                      "region_exposure": {
                                                                                                                                                                                        "value": "South America"
                                                                                                                                                                                      },
                                                                                                                                                                                      "subclade_membership": {
                                                                                                                                                                                        "value": "20A"
                                                                                                                                                                                      },
                                                                                                                                                                                      "submitting_lab": {
                                                                                                                                                                                        "value": "National Institute for Public Health and the Environment (RIVM)"
                                                                                                                                                                                      },
                                                                                                                                                                                      "url": "https://www.gisaid.org"
                                                                                                                                                                                    }
                                                                                                                                                                                  },
                                                                                                                                                                                  {
                                                                                                                                                                                    "branch_attrs": {
                                                                                                                                                                                      "mutations": {
                                                                                                                                                                                        "nuc": [
                                                                                                                                                                                          "A26927G"
                                                                                                                                                                                        ]
                                                                                                                                                                                      }
                                                                                                                                                                                    },
                                                                                                                                                                                    "name": "Curacao/CW-RIVM-21727/2020",
                                                                                                                                                                                    "node_attrs": {

                                                                                                                                                                                      "author": {
                                                                                                                                                                                        "author": "Adam Meijer et al",
                                                                                                                                                                                        "value": "Adam Meijer et al"
                                                                                                                                                                                      },
                                                                                                                                                                                      "clade_membership": {
                                                                                                                                                                                        "value": "20A"
                                                                                                                                                                                      },
                                                                                                                                                                                      "country": {
                                                                                                                                                                                        "value": "Curacao"
                                                                                                                                                                                      },
                                                                                                                                                                                      "div": 22,
                                                                                                                                                                                      "division": {
                                                                                                                                                                                        "value": "Curacao"
                                                                                                                                                                                      },
                                                                                                                                                                                      "division_exposure": {
                                                                                                                                                                                        "value": "Curacao"
                                                                                                                                                                                      },
                                                                                                                                                                                      "gisaid_epi_isl": {
                                                                                                                                                                                        "value": "EPI_ISL_1014556"
                                                                                                                                                                                      },
                                                                                                                                                                                      "host": {
                                                                                                                                                                                        "value": "Human"
                                                                                                                                                                                      },
                                                                                                                                                                                      "custom_location": {
                                                                                                                                                                                        "confidence": {
                                                                                                                                                                                          "South America": 1.0
                                                                                                                                                                                        },
                                                                                                                                                                                        "entropy": -1.000088900581841e-12,
                                                                                                                                                                                        "value": "South America"
                                                                                                                                                                                      },
                                                                                                                                                                                      "num_date": {
                                                                                                                                                                                        "confidence": [
                                                                                                                                                                                          2020.9631147540983,
                                                                                                                                                                                          2020.9631147540983
                                                                                                                                                                                        ],
                                                                                                                                                                                        "value": 2020.9631147540983
                                                                                                                                                                                      },
                                                                                                                                                                                      "originating_lab": {
                                                                                                                                                                                        "value": "Dutch COVID-19 response team"
                                                                                                                                                                                      },
                                                                                                                                                                                      "pangolin_lineage": {
                                                                                                                                                                                        "value": "B.1.22"
                                                                                                                                                                                      },
                                                                                                                                                                                      "recency": {
                                                                                                                                                                                        "value": "One month ago"
                                                                                                                                                                                      },
                                                                                                                                                                                      "region": {
                                                                                                                                                                                        "value": "South America"
                                                                                                                                                                                      },
                                                                                                                                                                                      "region_exposure": {
                                                                                                                                                                                        "value": "South America"
                                                                                                                                                                                      },
                                                                                                                                                                                      "subclade_membership": {
                                                                                                                                                                                        "value": "20A"
                                                                                                                                                                                      },
                                                                                                                                                                                      "submitting_lab": {
                                                                                                                                                                                        "value": "National Institute for Public Health and the Environment (RIVM)"
                                                                                                                                                                                      },
                                                                                                                                                                                      "url": "https://www.gisaid.org"
                                                                                                                                                                                    }
                                                                                                                                                                                  }
                                                                                                                                                                                ],
                                                                                                                                                                                "name": "NODE_0001221",
                                                                                                                                                                                "node_attrs": {
                                                                                                                                                                                  "clade_membership": {
                                                                                                                                                                                    "value": "20A"
                                                                                                                                                                                  },
                                                                                                                                                                                  "div": 21,
                                                                                                                                                                                  "custom_location": {
                                                                                                                                                                                    "confidence": {
                                                                                                                                                                                      "Europe": 0.0012037892566226136,
                                                                                                                                                                                      "South America": 0.9982074735125968
                                                                                                                                                                                    },
                                                                                                                                                                                    "entropy": 0.01504737050756028,
                                                                                                                                                                                    "value": "South America"
                                                                                                                                                                                  },
                                                                                                                                                                                  "num_date": {
                                                                                                                                                                                    "confidence": [
                                                                                                                                                                                      2020.8262035508403,
                                                                                                                                                                                      2020.9624654624763
                                                                                                                                                                                    ],
                                                                                                                                                                                    "value": 2020.9353857005494
                                                                                                                                                                                  },
                                                                                                                                                                                  "subclade_membership": {
                                                                                                                                                                                    "value": "20A"
                                                                                                                                                                                  }
                                                                                                                                                                                }
                                                                                                                                                                              }
                                                                                                                                                                            ],
                                                                                                                                                                            "name": "NODE_0001219",
                                                                                                                                                                            "node_attrs": {
                                                                                                                                                                              "clade_membership": {
                                                                                                                                                                                "value": "20A"
                                                                                                                                                                              },
                                                                                                                                                                              "div": 21,
                                                                                                                                                                              "custom_location": {
                                                                                                                                                                                "confidence": {
                                                                                                                                                                                  "Europe": 0.0013184263337023042,
                                                                                                                                                                                  "South America": 0.9980502456286182
                                                                                                                                                                                },
                                                                                                                                                                                "entropy": 0.016182325502793214,
                                                                                                                                                                                "value": "South America"
                                                                                                                                                                              },
                                                                                                                                                                              "num_date": {
                                                                                                                                                                                "confidence": [
                                                                                                                                                                                  2020.810479522977,
                                                                                                                                                                                  2020.8292349726776
                                                                                                                                                                                ],
                                                                                                                                                                                "value": 2020.8292349726776
                                                                                                                                                                              },
                                                                                                                                                                              "subclade_membership": {
                                                                                                                                                                                "value": "20A"
                                                                                                                                                                              }
                                                                                                                                                                            }
                                                                                                                                                                          }
                                                                                                                                                                        ],
                                                                                                                                                                        "name": "NODE_0001218",
                                                                                                                                                                        "node_attrs": {
                                                                                                                                                                          "clade_membership": {
                                                                                                                                                                            "value": "20A"
                                                                                                                                                                          },
                                                                                                                                                                          "div": 21,
                                                                                                                                                                          "custom_location": {
                                                                                                                                                                            "confidence": {
                                                                                                                                                                              "Europe": 0.0013304133812581296,
                                                                                                                                                                              "South America": 0.9980346374494516
                                                                                                                                                                            },
                                                                                                                                                                            "entropy": 0.016292922448369943,
                                                                                                                                                                            "value": "South America"
                                                                                                                                                                          },
                                                                                                                                                                          "num_date": {
                                                                                                                                                                            "confidence": [
                                                                                                                                                                              2020.7926333009543,
                                                                                                                                                                              2020.8270066085302
                                                                                                                                                                            ],
                                                                                                                                                                            "value": 2020.8180931519405
                                                                                                                                                                          },
                                                                                                                                                                          "subclade_membership": {
                                                                                                                                                                            "value": "20A"
                                                                                                                                                                          }
                                                                                                                                                                        }
                                                                                                                                                                      }
                                                                                                                                                                    ],
                                                                                                                                                                    "name": "NODE_0001217",
                                                                                                                                                                    "node_attrs": {
                                                                                                                                                                      "clade_membership": {
                                                                                                                                                                        "value": "20A"
                                                                                                                                                                      },
                                                                                                                                                                      "div": 21,
                                                                                                                                                                      "custom_location": {
                                                                                                                                                                        "confidence": {
                                                                                                                                                                          "Europe": 0.001344974860219383,
                                                                                                                                                                          "South America": 0.9980158103892937
                                                                                                                                                                        },
                                                                                                                                                                        "entropy": 0.016425936382155483,
                                                                                                                                                                        "value": "South America"
                                                                                                                                                                      },
                                                                                                                                                                      "num_date": {
                                                                                                                                                                        "confidence": [
                                                                                                                                                                          2020.768828146835,
                                                                                                                                                                          2020.820651757933
                                                                                                                                                                        ],
                                                                                                                                                                        "value": 2020.799260393034
                                                                                                                                                                      },
                                                                                                                                                                      "subclade_membership": {
                                                                                                                                                                        "value": "20A"
                                                                                                                                                                      }
                                                                                                                                                                    }
                                                                                                                                                                  },
                                                                                                                                                                  {
                                                                                                                                                                    "branch_attrs": {
                                                                                                                                                                      "mutations": {
                                                                                                                                                                        "nuc": [
                                                                                                                                                                          "G7675T"
                                                                                                                                                                        ]
                                                                                                                                                                      }
                                                                                                                                                                    },
                                                                                                                                                                    "children": [
                                                                                                                                                                      {
                                                                                                                                                                        "branch_attrs": {
                                                                                                                                                                          "mutations": {
                                                                                                                                                                            "nuc": [
                                                                                                                                                                              "C27450T"
                                                                                                                                                                            ]
                                                                                                                                                                          }
                                                                                                                                                                        },
                                                                                                                                                                        "name": "Curacao/CW-RIVM-21730/2020",
                                                                                                                                                                        "node_attrs": {

                                                                                                                                                                          "author": {
                                                                                                                                                                            "author": "Adam Meijer et al",
                                                                                                                                                                            "value": "Adam Meijer et al"
                                                                                                                                                                          },
                                                                                                                                                                          "clade_membership": {
                                                                                                                                                                            "value": "20A"
                                                                                                                                                                          },
                                                                                                                                                                          "country": {
                                                                                                                                                                            "value": "Curacao"
                                                                                                                                                                          },
                                                                                                                                                                          "div": 23,
                                                                                                                                                                          "division": {
                                                                                                                                                                            "value": "Curacao"
                                                                                                                                                                          },
                                                                                                                                                                          "division_exposure": {
                                                                                                                                                                            "value": "Curacao"
                                                                                                                                                                          },
                                                                                                                                                                          "gisaid_epi_isl": {
                                                                                                                                                                            "value": "EPI_ISL_1014553"
                                                                                                                                                                          },
                                                                                                                                                                          "host": {
                                                                                                                                                                            "value": "Human"
                                                                                                                                                                          },
                                                                                                                                                                          "custom_location": {
                                                                                                                                                                            "confidence": {
                                                                                                                                                                              "South America": 1.0
                                                                                                                                                                            },
                                                                                                                                                                            "entropy": -1.000088900581841e-12,
                                                                                                                                                                            "value": "South America"
                                                                                                                                                                          },
                                                                                                                                                                          "num_date": {
                                                                                                                                                                            "confidence": [
                                                                                                                                                                              2020.957650273224,
                                                                                                                                                                              2020.957650273224
                                                                                                                                                                            ],
                                                                                                                                                                            "value": 2020.957650273224
                                                                                                                                                                          },
                                                                                                                                                                          "originating_lab": {
                                                                                                                                                                            "value": "Dutch COVID-19 response team"
                                                                                                                                                                          },
                                                                                                                                                                          "pangolin_lineage": {
                                                                                                                                                                            "value": "B.1.22"
                                                                                                                                                                          },
                                                                                                                                                                          "recency": {
                                                                                                                                                                            "value": "One month ago"
                                                                                                                                                                          },
                                                                                                                                                                          "region": {
                                                                                                                                                                            "value": "South America"
                                                                                                                                                                          },
                                                                                                                                                                          "region_exposure": {
                                                                                                                                                                            "value": "South America"
                                                                                                                                                                          },
                                                                                                                                                                          "subclade_membership": {
                                                                                                                                                                            "value": "20A"
                                                                                                                                                                          },
                                                                                                                                                                          "submitting_lab": {
                                                                                                                                                                            "value": "National Institute for Public Health and the Environment (RIVM)"
                                                                                                                                                                          },
                                                                                                                                                                          "url": "https://www.gisaid.org"
                                                                                                                                                                        }
                                                                                                                                                                      },
                                                                                                                                                                      {
                                                                                                                                                                        "branch_attrs": {
                                                                                                                                                                          "labels": {
                                                                                                                                                                            "aa": "ORF1a: T3750I"
                                                                                                                                                                          },
                                                                                                                                                                          "mutations": {
                                                                                                                                                                            "ORF1a": [
                                                                                                                                                                              "T3750I"
                                                                                                                                                                            ],
                                                                                                                                                                            "nuc": [
                                                                                                                                                                              "C11514T",
                                                                                                                                                                              "A12544G"
                                                                                                                                                                            ]
                                                                                                                                                                          }
                                                                                                                                                                        },
                                                                                                                                                                        "children": [
                                                                                                                                                                          {
                                                                                                                                                                            "branch_attrs": {
                                                                                                                                                                              "mutations": {}
                                                                                                                                                                            },
                                                                                                                                                                            "children": [
                                                                                                                                                                              {
                                                                                                                                                                                "branch_attrs": {
                                                                                                                                                                                  "labels": {
                                                                                                                                                                                    "aa": "ORF1a: G934C, S1517T"
                                                                                                                                                                                  },
                                                                                                                                                                                  "mutations": {
                                                                                                                                                                                    "ORF1a": [
                                                                                                                                                                                      "G934C",
                                                                                                                                                                                      "S1517T"
                                                                                                                                                                                    ],
                                                                                                                                                                                    "nuc": [
                                                                                                                                                                                      "G3065T",
                                                                                                                                                                                      "T4813C",
                                                                                                                                                                                      "T4814A"
                                                                                                                                                                                    ]
                                                                                                                                                                                  }
                                                                                                                                                                                },
                                                                                                                                                                                "name": "Curacao/CW-RIVM-11647/2021",
                                                                                                                                                                                "node_attrs": {

                                                                                                                                                                                  "author": {
                                                                                                                                                                                    "author": "Adam Meijer et al",
                                                                                                                                                                                    "value": "Adam Meijer et al"
                                                                                                                                                                                  },
                                                                                                                                                                                  "clade_membership": {
                                                                                                                                                                                    "value": "20A"
                                                                                                                                                                                  },
                                                                                                                                                                                  "country": {
                                                                                                                                                                                    "value": "Curacao"
                                                                                                                                                                                  },
                                                                                                                                                                                  "div": 27,
                                                                                                                                                                                  "division": {
                                                                                                                                                                                    "value": "Curacao"
                                                                                                                                                                                  },
                                                                                                                                                                                  "division_exposure": {
                                                                                                                                                                                    "value": "Curacao"
                                                                                                                                                                                  },
                                                                                                                                                                                  "gisaid_epi_isl": {
                                                                                                                                                                                    "value": "EPI_ISL_1014587"
                                                                                                                                                                                  },
                                                                                                                                                                                  "host": {
                                                                                                                                                                                    "value": "Human"
                                                                                                                                                                                  },
                                                                                                                                                                                  "custom_location": {
                                                                                                                                                                                    "confidence": {
                                                                                                                                                                                      "South America": 1.0
                                                                                                                                                                                    },
                                                                                                                                                                                    "entropy": -1.000088900581841e-12,
                                                                                                                                                                                    "value": "South America"
                                                                                                                                                                                  },
                                                                                                                                                                                  "num_date": {
                                                                                                                                                                                    "confidence": [
                                                                                                                                                                                      2021.0561643835617,
                                                                                                                                                                                      2021.0561643835617
                                                                                                                                                                                    ],
                                                                                                                                                                                    "value": 2021.0561643835617
                                                                                                                                                                                  },
                                                                                                                                                                                  "originating_lab": {
                                                                                                                                                                                    "value": "Dutch COVID-19 response team"
                                                                                                                                                                                  },
                                                                                                                                                                                  "pangolin_lineage": {
                                                                                                                                                                                    "value": "B.1.22"
                                                                                                                                                                                  },
                                                                                                                                                                                  "recency": {
                                                                                                                                                                                    "value": "One month ago"
                                                                                                                                                                                  },
                                                                                                                                                                                  "region": {
                                                                                                                                                                                    "value": "South America"
                                                                                                                                                                                  },
                                                                                                                                                                                  "region_exposure": {
                                                                                                                                                                                    "value": "South America"
                                                                                                                                                                                  },
                                                                                                                                                                                  "subclade_membership": {
                                                                                                                                                                                    "value": "20A"
                                                                                                                                                                                  },
                                                                                                                                                                                  "submitting_lab": {
                                                                                                                                                                                    "value": "National Institute for Public Health and the Environment (RIVM)"
                                                                                                                                                                                  },
                                                                                                                                                                                  "url": "https://www.gisaid.org"
                                                                                                                                                                                }
                                                                                                                                                                              },
                                                                                                                                                                              {
                                                                                                                                                                                "branch_attrs": {
                                                                                                                                                                                  "mutations": {}
                                                                                                                                                                                },
                                                                                                                                                                                "children": [
                                                                                                                                                                                  {
                                                                                                                                                                                    "branch_attrs": {
                                                                                                                                                                                      "mutations": {}
                                                                                                                                                                                    },
                                                                                                                                                                                    "name": "Curacao/CW-RIVM-11645/2021",
                                                                                                                                                                                    "node_attrs": {

                                                                                                                                                                                      "author": {
                                                                                                                                                                                        "author": "Adam Meijer et al",
                                                                                                                                                                                        "value": "Adam Meijer et al"
                                                                                                                                                                                      },
                                                                                                                                                                                      "clade_membership": {
                                                                                                                                                                                        "value": "20A"
                                                                                                                                                                                      },
                                                                                                                                                                                      "country": {
                                                                                                                                                                                        "value": "Curacao"
                                                                                                                                                                                      },
                                                                                                                                                                                      "div": 24,
                                                                                                                                                                                      "division": {
                                                                                                                                                                                        "value": "Curacao"
                                                                                                                                                                                      },
                                                                                                                                                                                      "division_exposure": {
                                                                                                                                                                                        "value": "Curacao"
                                                                                                                                                                                      },
                                                                                                                                                                                      "gisaid_epi_isl": {
                                                                                                                                                                                        "value": "EPI_ISL_1014589"
                                                                                                                                                                                      },
                                                                                                                                                                                      "host": {
                                                                                                                                                                                        "value": "Human"
                                                                                                                                                                                      },
                                                                                                                                                                                      "custom_location": {
                                                                                                                                                                                        "confidence": {
                                                                                                                                                                                          "South America": 0.9999999999999999
                                                                                                                                                                                        },
                                                                                                                                                                                        "entropy": -9.99866855976916e-13,
                                                                                                                                                                                        "value": "South America"
                                                                                                                                                                                      },
                                                                                                                                                                                      "num_date": {
                                                                                                                                                                                        "confidence": [
                                                                                                                                                                                          2021.0479452054794,
                                                                                                                                                                                          2021.0479452054794
                                                                                                                                                                                        ],
                                                                                                                                                                                        "value": 2021.0479452054794
                                                                                                                                                                                      },
                                                                                                                                                                                      "originating_lab": {
                                                                                                                                                                                        "value": "Dutch COVID-19 response team"
                                                                                                                                                                                      },
                                                                                                                                                                                      "pangolin_lineage": {
                                                                                                                                                                                        "value": "B.1.22"
                                                                                                                                                                                      },
                                                                                                                                                                                      "recency": {
                                                                                                                                                                                        "value": "One month ago"
                                                                                                                                                                                      },
                                                                                                                                                                                      "region": {
                                                                                                                                                                                        "value": "South America"
                                                                                                                                                                                      },
                                                                                                                                                                                      "region_exposure": {
                                                                                                                                                                                        "value": "South America"
                                                                                                                                                                                      },
                                                                                                                                                                                      "subclade_membership": {
                                                                                                                                                                                        "value": "20A"
                                                                                                                                                                                      },
                                                                                                                                                                                      "submitting_lab": {
                                                                                                                                                                                        "value": "National Institute for Public Health and the Environment (RIVM)"
                                                                                                                                                                                      },
                                                                                                                                                                                      "url": "https://www.gisaid.org"
                                                                                                                                                                                    }
                                                                                                                                                                                  },
                                                                                                                                                                                  {
                                                                                                                                                                                    "branch_attrs": {
                                                                                                                                                                                      "mutations": {}
                                                                                                                                                                                    },
                                                                                                                                                                                    "name": "Curacao/CW-RIVM-21732/2020",
                                                                                                                                                                                    "node_attrs": {

                                                                                                                                                                                      "author": {
                                                                                                                                                                                        "author": "Adam Meijer et al",
                                                                                                                                                                                        "value": "Adam Meijer et al"
                                                                                                                                                                                      },
                                                                                                                                                                                      "clade_membership": {
                                                                                                                                                                                        "value": "20A"
                                                                                                                                                                                      },
                                                                                                                                                                                      "country": {
                                                                                                                                                                                        "value": "Curacao"
                                                                                                                                                                                      },
                                                                                                                                                                                      "div": 24,
                                                                                                                                                                                      "division": {
                                                                                                                                                                                        "value": "Curacao"
                                                                                                                                                                                      },
                                                                                                                                                                                      "division_exposure": {
                                                                                                                                                                                        "value": "Curacao"
                                                                                                                                                                                      },
                                                                                                                                                                                      "gisaid_epi_isl": {
                                                                                                                                                                                        "value": "EPI_ISL_1014551"
                                                                                                                                                                                      },
                                                                                                                                                                                      "host": {
                                                                                                                                                                                        "value": "Human"
                                                                                                                                                                                      },
                                                                                                                                                                                      "custom_location": {
                                                                                                                                                                                        "confidence": {
                                                                                                                                                                                          "South America": 0.9999999999999999
                                                                                                                                                                                        },
                                                                                                                                                                                        "entropy": -9.99866855976916e-13,
                                                                                                                                                                                        "value": "South America"
                                                                                                                                                                                      },
                                                                                                                                                                                      "num_date": {
                                                                                                                                                                                        "confidence": [
                                                                                                                                                                                          2020.9467213114754,
                                                                                                                                                                                          2020.9467213114754
                                                                                                                                                                                        ],
                                                                                                                                                                                        "value": 2020.9467213114754
                                                                                                                                                                                      },
                                                                                                                                                                                      "originating_lab": {
                                                                                                                                                                                        "value": "Dutch COVID-19 response team"
                                                                                                                                                                                      },
                                                                                                                                                                                      "pangolin_lineage": {
                                                                                                                                                                                        "value": "B.1.22"
                                                                                                                                                                                      },
                                                                                                                                                                                      "recency": {
                                                                                                                                                                                        "value": "One month ago"
                                                                                                                                                                                      },
                                                                                                                                                                                      "region": {
                                                                                                                                                                                        "value": "South America"
                                                                                                                                                                                      },
                                                                                                                                                                                      "region_exposure": {
                                                                                                                                                                                        "value": "South America"
                                                                                                                                                                                      },
                                                                                                                                                                                      "subclade_membership": {
                                                                                                                                                                                        "value": "20A"
                                                                                                                                                                                      },
                                                                                                                                                                                      "submitting_lab": {
                                                                                                                                                                                        "value": "National Institute for Public Health and the Environment (RIVM)"
                                                                                                                                                                                      },
                                                                                                                                                                                      "url": "https://www.gisaid.org"
                                                                                                                                                                                    }
                                                                                                                                                                                  }
                                                                                                                                                                                ],
                                                                                                                                                                                "name": "NODE_0001227",
                                                                                                                                                                                "node_attrs": {
                                                                                                                                                                                  "clade_membership": {
                                                                                                                                                                                    "value": "20A"
                                                                                                                                                                                  },
                                                                                                                                                                                  "div": 24,
                                                                                                                                                                                  "custom_location": {
                                                                                                                                                                                    "confidence": {
                                                                                                                                                                                      "Europe": 0.0012049779408285083,
                                                                                                                                                                                      "South America": 0.9982059656601683
                                                                                                                                                                                    },
                                                                                                                                                                                    "entropy": 0.015058125914460804,
                                                                                                                                                                                    "value": "South America"
                                                                                                                                                                                  },
                                                                                                                                                                                  "num_date": {
                                                                                                                                                                                    "confidence": [
                                                                                                                                                                                      2020.9128578681928,
                                                                                                                                                                                      2020.9467213114754
                                                                                                                                                                                    ],
                                                                                                                                                                                    "value": 2020.9467213114754
                                                                                                                                                                                  },
                                                                                                                                                                                  "subclade_membership": {
                                                                                                                                                                                    "value": "20A"
                                                                                                                                                                                  }
                                                                                                                                                                                }
                                                                                                                                                                              }
                                                                                                                                                                            ],
                                                                                                                                                                            "name": "NODE_0001225",
                                                                                                                                                                            "node_attrs": {
                                                                                                                                                                              "clade_membership": {
                                                                                                                                                                                "value": "20A"
                                                                                                                                                                              },
                                                                                                                                                                              "div": 24,
                                                                                                                                                                              "custom_location": {
                                                                                                                                                                                "confidence": {
                                                                                                                                                                                  "Europe": 0.0013324557062130424,
                                                                                                                                                                                  "South America": 0.9980320549110625
                                                                                                                                                                                },
                                                                                                                                                                                "entropy": 0.016311080869174044,
                                                                                                                                                                                "value": "South America"
                                                                                                                                                                              },
                                                                                                                                                                              "num_date": {
                                                                                                                                                                                "confidence": [
                                                                                                                                                                                  2020.8495152196735,
                                                                                                                                                                                  2020.9444975461874
                                                                                                                                                                                ],
                                                                                                                                                                                "value": 2020.9000222404293
                                                                                                                                                                              },
                                                                                                                                                                              "subclade_membership": {
                                                                                                                                                                                "value": "20A"
                                                                                                                                                                              }
                                                                                                                                                                            }
                                                                                                                                                                          },
                                                                                                                                                                          {
                                                                                                                                                                            "branch_attrs": {
                                                                                                                                                                              "mutations": {
                                                                                                                                                                                "nuc": [
                                                                                                                                                                                  "G20679T"
                                                                                                                                                                                ]
                                                                                                                                                                              }
                                                                                                                                                                            },
                                                                                                                                                                            "children": [
                                                                                                                                                                              {
                                                                                                                                                                                "branch_attrs": {
                                                                                                                                                                                  "labels": {
                                                                                                                                                                                    "aa": "ORF1a: V2071F"
                                                                                                                                                                                  },
                                                                                                                                                                                  "mutations": {
                                                                                                                                                                                    "ORF1a": [
                                                                                                                                                                                      "V2071F"
                                                                                                                                                                                    ],
                                                                                                                                                                                    "nuc": [
                                                                                                                                                                                      "G6476T"
                                                                                                                                                                                    ]
                                                                                                                                                                                  }
                                                                                                                                                                                },
                                                                                                                                                                                "children": [
                                                                                                                                                                                  {
                                                                                                                                                                                    "branch_attrs": {
                                                                                                                                                                                      "mutations": {}
                                                                                                                                                                                    },
                                                                                                                                                                                    "name": "Curacao/CW-RIVM-21729/2020",
                                                                                                                                                                                    "node_attrs": {

                                                                                                                                                                                      "author": {
                                                                                                                                                                                        "author": "Adam Meijer et al",
                                                                                                                                                                                        "value": "Adam Meijer et al"
                                                                                                                                                                                      },
                                                                                                                                                                                      "clade_membership": {
                                                                                                                                                                                        "value": "20A"
                                                                                                                                                                                      },
                                                                                                                                                                                      "country": {
                                                                                                                                                                                        "value": "Curacao"
                                                                                                                                                                                      },
                                                                                                                                                                                      "div": 26,
                                                                                                                                                                                      "division": {
                                                                                                                                                                                        "value": "Curacao"
                                                                                                                                                                                      },
                                                                                                                                                                                      "division_exposure": {
                                                                                                                                                                                        "value": "Curacao"
                                                                                                                                                                                      },
                                                                                                                                                                                      "gisaid_epi_isl": {
                                                                                                                                                                                        "value": "EPI_ISL_1014554"
                                                                                                                                                                                      },
                                                                                                                                                                                      "host": {
                                                                                                                                                                                        "value": "Human"
                                                                                                                                                                                      },
                                                                                                                                                                                      "custom_location": {
                                                                                                                                                                                        "confidence": {
                                                                                                                                                                                          "South America": 1.0
                                                                                                                                                                                        },
                                                                                                                                                                                        "entropy": -1.000088900581841e-12,
                                                                                                                                                                                        "value": "South America"
                                                                                                                                                                                      },
                                                                                                                                                                                      "num_date": {
                                                                                                                                                                                        "confidence": [
                                                                                                                                                                                          2020.9248633879781,
                                                                                                                                                                                          2020.9248633879781
                                                                                                                                                                                        ],
                                                                                                                                                                                        "value": 2020.9248633879781
                                                                                                                                                                                      },
                                                                                                                                                                                      "originating_lab": {
                                                                                                                                                                                        "value": "Dutch COVID-19 response team"
                                                                                                                                                                                      },
                                                                                                                                                                                      "pangolin_lineage": {
                                                                                                                                                                                        "value": "B.1.22"
                                                                                                                                                                                      },
                                                                                                                                                                                      "recency": {
                                                                                                                                                                                        "value": "One month ago"
                                                                                                                                                                                      },
                                                                                                                                                                                      "region": {
                                                                                                                                                                                        "value": "South America"
                                                                                                                                                                                      },
                                                                                                                                                                                      "region_exposure": {
                                                                                                                                                                                        "value": "South America"
                                                                                                                                                                                      },
                                                                                                                                                                                      "subclade_membership": {
                                                                                                                                                                                        "value": "20A"
                                                                                                                                                                                      },
                                                                                                                                                                                      "submitting_lab": {
                                                                                                                                                                                        "value": "National Institute for Public Health and the Environment (RIVM)"
                                                                                                                                                                                      },
                                                                                                                                                                                      "url": "https://www.gisaid.org"
                                                                                                                                                                                    }
                                                                                                                                                                                  },
                                                                                                                                                                                  {
                                                                                                                                                                                    "branch_attrs": {
                                                                                                                                                                                      "mutations": {}
                                                                                                                                                                                    },
                                                                                                                                                                                    "name": "Curacao/CW-RIVM-21715/2020",
                                                                                                                                                                                    "node_attrs": {

                                                                                                                                                                                      "author": {
                                                                                                                                                                                        "author": "Adam Meijer et al",
                                                                                                                                                                                        "value": "Adam Meijer et al"
                                                                                                                                                                                      },
                                                                                                                                                                                      "clade_membership": {
                                                                                                                                                                                        "value": "20A"
                                                                                                                                                                                      },
                                                                                                                                                                                      "country": {
                                                                                                                                                                                        "value": "Curacao"
                                                                                                                                                                                      },
                                                                                                                                                                                      "div": 26,
                                                                                                                                                                                      "division": {
                                                                                                                                                                                        "value": "Curacao"
                                                                                                                                                                                      },
                                                                                                                                                                                      "division_exposure": {
                                                                                                                                                                                        "value": "Curacao"
                                                                                                                                                                                      },
                                                                                                                                                                                      "gisaid_epi_isl": {
                                                                                                                                                                                        "value": "EPI_ISL_1014567"
                                                                                                                                                                                      },
                                                                                                                                                                                      "host": {
                                                                                                                                                                                        "value": "Human"
                                                                                                                                                                                      },
                                                                                                                                                                                      "custom_location": {
                                                                                                                                                                                        "confidence": {
                                                                                                                                                                                          "South America": 1.0
                                                                                                                                                                                        },
                                                                                                                                                                                        "entropy": -1.000088900581841e-12,
                                                                                                                                                                                        "value": "South America"
                                                                                                                                                                                      },
                                                                                                                                                                                      "num_date": {
                                                                                                                                                                                        "confidence": [
                                                                                                                                                                                          2020.954918032787,
                                                                                                                                                                                          2020.954918032787
                                                                                                                                                                                        ],
                                                                                                                                                                                        "value": 2020.954918032787
                                                                                                                                                                                      },
                                                                                                                                                                                      "originating_lab": {
                                                                                                                                                                                        "value": "Dutch COVID-19 response team"
                                                                                                                                                                                      },
                                                                                                                                                                                      "pangolin_lineage": {
                                                                                                                                                                                        "value": "B.1.22"
                                                                                                                                                                                      },
                                                                                                                                                                                      "recency": {
                                                                                                                                                                                        "value": "One month ago"
                                                                                                                                                                                      },
                                                                                                                                                                                      "region": {
                                                                                                                                                                                        "value": "South America"
                                                                                                                                                                                      },
                                                                                                                                                                                      "region_exposure": {
                                                                                                                                                                                        "value": "South America"
                                                                                                                                                                                      },
                                                                                                                                                                                      "subclade_membership": {
                                                                                                                                                                                        "value": "20A"
                                                                                                                                                                                      },
                                                                                                                                                                                      "submitting_lab": {
                                                                                                                                                                                        "value": "National Institute for Public Health and the Environment (RIVM)"
                                                                                                                                                                                      },
                                                                                                                                                                                      "url": "https://www.gisaid.org"
                                                                                                                                                                                    }
                                                                                                                                                                                  }
                                                                                                                                                                                ],
                                                                                                                                                                                "name": "NODE_0001051",
                                                                                                                                                                                "node_attrs": {
                                                                                                                                                                                  "clade_membership": {
                                                                                                                                                                                    "value": "20A"
                                                                                                                                                                                  },
                                                                                                                                                                                  "div": 26,
                                                                                                                                                                                  "custom_location": {
                                                                                                                                                                                    "confidence": {
                                                                                                                                                                                      "Europe": 0.0012156967152110692,
                                                                                                                                                                                      "South America": 0.9981919398964757
                                                                                                                                                                                    },
                                                                                                                                                                                    "entropy": 0.015158830667939138,
                                                                                                                                                                                    "value": "South America"
                                                                                                                                                                                  },
                                                                                                                                                                                  "num_date": {
                                                                                                                                                                                    "confidence": [
                                                                                                                                                                                      2020.9058094763677,
                                                                                                                                                                                      2020.9248633879781
                                                                                                                                                                                    ],
                                                                                                                                                                                    "value": 2020.9248633879781
                                                                                                                                                                                  },
                                                                                                                                                                                  "subclade_membership": {
                                                                                                                                                                                    "value": "20A"
                                                                                                                                                                                  }
                                                                                                                                                                                }
                                                                                                                                                                              },
                                                                                                                                                                              {
                                                                                                                                                                                "branch_attrs": {
                                                                                                                                                                                  "mutations": {}
                                                                                                                                                                                },
                                                                                                                                                                                "children": [
                                                                                                                                                                                  {
                                                                                                                                                                                    "branch_attrs": {
                                                                                                                                                                                      "mutations": {}
                                                                                                                                                                                    },
                                                                                                                                                                                    "name": "Curacao/CW-RIVM-11643/2021",
                                                                                                                                                                                    "node_attrs": {

                                                                                                                                                                                      "author": {
                                                                                                                                                                                        "author": "Adam Meijer et al",
                                                                                                                                                                                        "value": "Adam Meijer et al"
                                                                                                                                                                                      },
                                                                                                                                                                                      "clade_membership": {
                                                                                                                                                                                        "value": "20A"
                                                                                                                                                                                      },
                                                                                                                                                                                      "country": {
                                                                                                                                                                                        "value": "Curacao"
                                                                                                                                                                                      },
                                                                                                                                                                                      "div": 25,
                                                                                                                                                                                      "division": {
                                                                                                                                                                                        "value": "Curacao"
                                                                                                                                                                                      },
                                                                                                                                                                                      "division_exposure": {
                                                                                                                                                                                        "value": "Curacao"
                                                                                                                                                                                      },
                                                                                                                                                                                      "gisaid_epi_isl": {
                                                                                                                                                                                        "value": "EPI_ISL_1014591"
                                                                                                                                                                                      },
                                                                                                                                                                                      "host": {
                                                                                                                                                                                        "value": "Human"
                                                                                                                                                                                      },
                                                                                                                                                                                      "custom_location": {
                                                                                                                                                                                        "confidence": {
                                                                                                                                                                                          "South America": 1.0
                                                                                                                                                                                        },
                                                                                                                                                                                        "entropy": -1.000088900581841e-12,
                                                                                                                                                                                        "value": "South America"
                                                                                                                                                                                      },
                                                                                                                                                                                      "num_date": {
                                                                                                                                                                                        "confidence": [
                                                                                                                                                                                          2021.0479452054794,
                                                                                                                                                                                          2021.0479452054794
                                                                                                                                                                                        ],
                                                                                                                                                                                        "value": 2021.0479452054794
                                                                                                                                                                                      },
                                                                                                                                                                                      "originating_lab": {
                                                                                                                                                                                        "value": "Dutch COVID-19 response team"
                                                                                                                                                                                      },
                                                                                                                                                                                      "pangolin_lineage": {
                                                                                                                                                                                        "value": "B.1.22"
                                                                                                                                                                                      },
                                                                                                                                                                                      "recency": {
                                                                                                                                                                                        "value": "One month ago"
                                                                                                                                                                                      },
                                                                                                                                                                                      "region": {
                                                                                                                                                                                        "value": "South America"
                                                                                                                                                                                      },
                                                                                                                                                                                      "region_exposure": {
                                                                                                                                                                                        "value": "South America"
                                                                                                                                                                                      },
                                                                                                                                                                                      "subclade_membership": {
                                                                                                                                                                                        "value": "20A"
                                                                                                                                                                                      },
                                                                                                                                                                                      "submitting_lab": {
                                                                                                                                                                                        "value": "National Institute for Public Health and the Environment (RIVM)"
                                                                                                                                                                                      },
                                                                                                                                                                                      "url": "https://www.gisaid.org"
                                                                                                                                                                                    }
                                                                                                                                                                                  },
                                                                                                                                                                                  {
                                                                                                                                                                                    "branch_attrs": {
                                                                                                                                                                                      "mutations": {}
                                                                                                                                                                                    },
                                                                                                                                                                                    "name": "Curacao/CW-RIVM-11649/2021",
                                                                                                                                                                                    "node_attrs": {

                                                                                                                                                                                      "author": {
                                                                                                                                                                                        "author": "Adam Meijer et al",
                                                                                                                                                                                        "value": "Adam Meijer et al"
                                                                                                                                                                                      },
                                                                                                                                                                                      "clade_membership": {
                                                                                                                                                                                        "value": "20A"
                                                                                                                                                                                      },
                                                                                                                                                                                      "country": {
                                                                                                                                                                                        "value": "Curacao"
                                                                                                                                                                                      },
                                                                                                                                                                                      "div": 25,
                                                                                                                                                                                      "division": {
                                                                                                                                                                                        "value": "Curacao"
                                                                                                                                                                                      },
                                                                                                                                                                                      "division_exposure": {
                                                                                                                                                                                        "value": "Curacao"
                                                                                                                                                                                      },
                                                                                                                                                                                      "gisaid_epi_isl": {
                                                                                                                                                                                        "value": "EPI_ISL_1014586"
                                                                                                                                                                                      },
                                                                                                                                                                                      "host": {
                                                                                                                                                                                        "value": "Human"
                                                                                                                                                                                      },
                                                                                                                                                                                      "custom_location": {
                                                                                                                                                                                        "confidence": {
                                                                                                                                                                                          "South America": 1.0
                                                                                                                                                                                        },
                                                                                                                                                                                        "entropy": -1.000088900581841e-12,
                                                                                                                                                                                        "value": "South America"
                                                                                                                                                                                      },
                                                                                                                                                                                      "num_date": {
                                                                                                                                                                                        "confidence": [
                                                                                                                                                                                          2021.0534246575342,
                                                                                                                                                                                          2021.0534246575342
                                                                                                                                                                                        ],
                                                                                                                                                                                        "value": 2021.0534246575342
                                                                                                                                                                                      },
                                                                                                                                                                                      "originating_lab": {
                                                                                                                                                                                        "value": "Dutch COVID-19 response team"
                                                                                                                                                                                      },
                                                                                                                                                                                      "pangolin_lineage": {
                                                                                                                                                                                        "value": "B.1.22"
                                                                                                                                                                                      },
                                                                                                                                                                                      "recency": {
                                                                                                                                                                                        "value": "One month ago"
                                                                                                                                                                                      },
                                                                                                                                                                                      "region": {
                                                                                                                                                                                        "value": "South America"
                                                                                                                                                                                      },
                                                                                                                                                                                      "region_exposure": {
                                                                                                                                                                                        "value": "South America"
                                                                                                                                                                                      },
                                                                                                                                                                                      "subclade_membership": {
                                                                                                                                                                                        "value": "20A"
                                                                                                                                                                                      },
                                                                                                                                                                                      "submitting_lab": {
                                                                                                                                                                                        "value": "National Institute for Public Health and the Environment (RIVM)"
                                                                                                                                                                                      },
                                                                                                                                                                                      "url": "https://www.gisaid.org"
                                                                                                                                                                                    }
                                                                                                                                                                                  }
                                                                                                                                                                                ],
                                                                                                                                                                                "name": "NODE_0001230",
                                                                                                                                                                                "node_attrs": {
                                                                                                                                                                                  "clade_membership": {
                                                                                                                                                                                    "value": "20A"
                                                                                                                                                                                  },
                                                                                                                                                                                  "div": 25,
                                                                                                                                                                                  "custom_location": {
                                                                                                                                                                                    "confidence": {
                                                                                                                                                                                      "Europe": 0.0012156967152110692,
                                                                                                                                                                                      "South America": 0.9981919398964757
                                                                                                                                                                                    },
                                                                                                                                                                                    "entropy": 0.015158830667939138,
                                                                                                                                                                                    "value": "South America"
                                                                                                                                                                                  },
                                                                                                                                                                                  "num_date": {
                                                                                                                                                                                    "confidence": [
                                                                                                                                                                                      2020.9650746456696,
                                                                                                                                                                                      2021.0479452054794
                                                                                                                                                                                    ],
                                                                                                                                                                                    "value": 2021.0479452054794
                                                                                                                                                                                  },
                                                                                                                                                                                  "subclade_membership": {
                                                                                                                                                                                    "value": "20A"
                                                                                                                                                                                  }
                                                                                                                                                                                }
                                                                                                                                                                              }
                                                                                                                                                                            ],
                                                                                                                                                                            "name": "NODE_0001050",
                                                                                                                                                                            "node_attrs": {
                                                                                                                                                                              "clade_membership": {
                                                                                                                                                                                "value": "20A"
                                                                                                                                                                              },
                                                                                                                                                                              "div": 25,
                                                                                                                                                                              "custom_location": {
                                                                                                                                                                                "confidence": {
                                                                                                                                                                                  "Europe": 0.0014578886836026073,
                                                                                                                                                                                  "South America": 0.9978609652841302
                                                                                                                                                                                },
                                                                                                                                                                                "entropy": 0.017528312820796997,
                                                                                                                                                                                "value": "South America"
                                                                                                                                                                              },
                                                                                                                                                                              "num_date": {
                                                                                                                                                                                "confidence": [
                                                                                                                                                                                  2020.8735790956332,
                                                                                                                                                                                  2020.9235209718381
                                                                                                                                                                                ],
                                                                                                                                                                                "value": 2020.898396594685
                                                                                                                                                                              },
                                                                                                                                                                              "subclade_membership": {
                                                                                                                                                                                "value": "20A"
                                                                                                                                                                              }
                                                                                                                                                                            }
                                                                                                                                                                          }
                                                                                                                                                                        ],
                                                                                                                                                                        "name": "NODE_0001047",
                                                                                                                                                                        "node_attrs": {
                                                                                                                                                                          "clade_membership": {
                                                                                                                                                                            "value": "20A"
                                                                                                                                                                          },
                                                                                                                                                                          "div": 24,
                                                                                                                                                                          "custom_location": {
                                                                                                                                                                            "confidence": {
                                                                                                                                                                              "Europe": 0.0014817681323431725,
                                                                                                                                                                              "South America": 0.9978299355933751
                                                                                                                                                                            },
                                                                                                                                                                            "entropy": 0.017745000979027842,
                                                                                                                                                                            "value": "South America"
                                                                                                                                                                          },
                                                                                                                                                                          "num_date": {
                                                                                                                                                                            "confidence": [
                                                                                                                                                                              2020.8359716609762,
                                                                                                                                                                              2020.9112480501628
                                                                                                                                                                            ],
                                                                                                                                                                            "value": 2020.8780043687136
                                                                                                                                                                          },
                                                                                                                                                                          "subclade_membership": {
                                                                                                                                                                            "value": "20A"
                                                                                                                                                                          }
                                                                                                                                                                        }
                                                                                                                                                                      }
                                                                                                                                                                    ],
                                                                                                                                                                    "name": "NODE_0001046",
                                                                                                                                                                    "node_attrs": {
                                                                                                                                                                      "clade_membership": {
                                                                                                                                                                        "value": "20A"
                                                                                                                                                                      },
                                                                                                                                                                      "div": 22,
                                                                                                                                                                      "custom_location": {
                                                                                                                                                                        "confidence": {
                                                                                                                                                                          "Europe": 0.0013591270622532068,
                                                                                                                                                                          "South America": 0.9979974792786994
                                                                                                                                                                        },
                                                                                                                                                                        "entropy": 0.016555316585423686,
                                                                                                                                                                        "value": "South America"
                                                                                                                                                                      },
                                                                                                                                                                      "num_date": {
                                                                                                                                                                        "confidence": [
                                                                                                                                                                          2020.7801638670348,
                                                                                                                                                                          2020.8741357484723
                                                                                                                                                                        ],
                                                                                                                                                                        "value": 2020.8261890740775
                                                                                                                                                                      },
                                                                                                                                                                      "subclade_membership": {
                                                                                                                                                                        "value": "20A"
                                                                                                                                                                      }
                                                                                                                                                                    }
                                                                                                                                                                  }
                                                                                                                                                                ],
                                                                                                                                                                "name": "NODE_0001216",
                                                                                                                                                                "node_attrs": {
                                                                                                                                                                  "clade_membership": {
                                                                                                                                                                    "value": "20A"
                                                                                                                                                                  },
                                                                                                                                                                  "div": 21,
                                                                                                                                                                  "custom_location": {
                                                                                                                                                                    "confidence": {
                                                                                                                                                                      "Europe": 0.0014902644741127465,
                                                                                                                                                                      "South America": 0.9978195861333014
                                                                                                                                                                    },
                                                                                                                                                                    "entropy": 0.01781607733525813,
                                                                                                                                                                    "value": "South America"
                                                                                                                                                                  },
                                                                                                                                                                  "num_date": {
                                                                                                                                                                    "confidence": [
                                                                                                                                                                      2020.7371927212955,
                                                                                                                                                                      2020.8193548336483
                                                                                                                                                                    ],
                                                                                                                                                                    "value": 2020.7791659524198
                                                                                                                                                                  },
                                                                                                                                                                  "subclade_membership": {
                                                                                                                                                                    "value": "20A"
                                                                                                                                                                  }
                                                                                                                                                                }
                                                                                                                                                              }
                                                                                                                                                            ],
                                                                                                                                                            "name": "NODE_0001211",
                                                                                                                                                            "node_attrs": {
                                                                                                                                                              "clade_membership": {
                                                                                                                                                                "value": "20A"
                                                                                                                                                              },
                                                                                                                                                              "div": 21,
                                                                                                                                                              "custom_location": {
                                                                                                                                                                "confidence": {
                                                                                                                                                                  "Europe": 0.0015312545173788265,
                                                                                                                                                                  "South America": 0.9977715119786748
                                                                                                                                                                },
                                                                                                                                                                "entropy": 0.018142857966367536,
                                                                                                                                                                "value": "South America"
                                                                                                                                                              },
                                                                                                                                                              "num_date": {
                                                                                                                                                                "confidence": [
                                                                                                                                                                  2020.7209155013197,
                                                                                                                                                                  2020.8114043220342
                                                                                                                                                                ],
                                                                                                                                                                "value": 2020.763684705997
                                                                                                                                                              },
                                                                                                                                                              "subclade_membership": {
                                                                                                                                                                "value": "20A"
                                                                                                                                                              }
                                                                                                                                                            }
                                                                                                                                                          }
                                                                                                                                                        ],
                                                                                                                                                        "name": "NODE_0001036",
                                                                                                                                                        "node_attrs": {
                                                                                                                                                          "clade_membership": {
                                                                                                                                                            "value": "20A"
                                                                                                                                                          },
                                                                                                                                                          "div": 20,
                                                                                                                                                          "custom_location": {
                                                                                                                                                            "confidence": {
                                                                                                                                                              "Europe": 0.0018240734310016277,
                                                                                                                                                              "South America": 0.9974549410449175
                                                                                                                                                            },
                                                                                                                                                            "entropy": 0.02021986884341391,
                                                                                                                                                            "value": "South America"
                                                                                                                                                          },
                                                                                                                                                          "num_date": {
                                                                                                                                                            "confidence": [
                                                                                                                                                              2020.5243150749036,
                                                                                                                                                              2020.7562091919656
                                                                                                                                                            ],
                                                                                                                                                            "value": 2020.7185150154746
                                                                                                                                                          },
                                                                                                                                                          "subclade_membership": {
                                                                                                                                                            "value": "20A"
                                                                                                                                                          }
                                                                                                                                                        }
                                                                                                                                                      }
                                                                                                                                                    ],
                                                                                                                                                    "name": "NODE_0001029",
                                                                                                                                                    "node_attrs": {
                                                                                                                                                      "clade_membership": {
                                                                                                                                                        "value": "20A"
                                                                                                                                                      },
                                                                                                                                                      "div": 20,
                                                                                                                                                      "custom_location": {
                                                                                                                                                        "confidence": {
                                                                                                                                                          "Europe": 0.0049291113305003475,
                                                                                                                                                          "South America": 0.9942450323142935
                                                                                                                                                        },
                                                                                                                                                        "entropy": 0.03850453117115726,
                                                                                                                                                        "value": "South America"
                                                                                                                                                      },
                                                                                                                                                      "num_date": {
                                                                                                                                                        "confidence": [
                                                                                                                                                          2020.5199754087453,
                                                                                                                                                          2020.7520209855174
                                                                                                                                                        ],
                                                                                                                                                        "value": 2020.702779544652
                                                                                                                                                      },
                                                                                                                                                      "subclade_membership": {
                                                                                                                                                        "value": "20A"
                                                                                                                                                      }
                                                                                                                                                    }
                                                                                                                                                  }
                                                                                                                                                ],
                                                                                                                                                "name": "NODE_0001027",
                                                                                                                                                "node_attrs": {
                                                                                                                                                  "clade_membership": {
                                                                                                                                                    "value": "20A"
                                                                                                                                                  },
                                                                                                                                                  "div": 6,
                                                                                                                                                  "custom_location": {
                                                                                                                                                    "confidence": {
                                                                                                                                                      "Africa": 0.2336106653113587,
                                                                                                                                                      "Asia": 0.01832791314195796,
                                                                                                                                                      "Europe": 0.44214645859037977,
                                                                                                                                                      "South America": 0.30293750341627895
                                                                                                                                                    },
                                                                                                                                                    "entropy": 1.155030524920384,
                                                                                                                                                    "value": "Europe"
                                                                                                                                                  },
                                                                                                                                                  "num_date": {
                                                                                                                                                    "confidence": [
                                                                                                                                                      2020.1671752140285,
                                                                                                                                                      2020.501461200269
                                                                                                                                                    ],
                                                                                                                                                    "value": 2020.398163972717
                                                                                                                                                  },
                                                                                                                                                  "subclade_membership": {
                                                                                                                                                    "value": "20A"
                                                                                                                                                  }
                                                                                                                                                }
                                                                                                                                              }
                                                                                                                                            ],
                                                                                                                                            "name": "NODE_0001022",
                                                                                                                                            "node_attrs": {
                                                                                                                                              "clade_membership": {
                                                                                                                                                "value": "20A"
                                                                                                                                              },
                                                                                                                                              "div": 5,
                                                                                                                                              "custom_location": {
                                                                                                                                                "confidence": {
                                                                                                                                                  "Africa": 0.009211471803518815,
                                                                                                                                                  "Asia": 0.00426181505251236,
                                                                                                                                                  "Europe": 0.981783242635097,
                                                                                                                                                  "South America": 0.00473343009253807
                                                                                                                                                },
                                                                                                                                                "entropy": 0.10994487570023215,
                                                                                                                                                "value": "Europe"
                                                                                                                                              },
                                                                                                                                              "num_date": {
                                                                                                                                                "confidence": [
                                                                                                                                                  2020.1551066685738,
                                                                                                                                                  2020.4586328825796
                                                                                                                                                ],
                                                                                                                                                "value": 2020.3720051459186
                                                                                                                                              },
                                                                                                                                              "subclade_membership": {
                                                                                                                                                "value": "20A"
                                                                                                                                              }
                                                                                                                                            }
                                                                                                                                          }
                                                                                                                                        ],
                                                                                                                                        "name": "NODE_0001197",
                                                                                                                                        "node_attrs": {
                                                                                                                                          "clade_membership": {
                                                                                                                                            "value": "20A"
                                                                                                                                          },
                                                                                                                                          "div": 4,
                                                                                                                                          "custom_location": {
                                                                                                                                            "confidence": {
                                                                                                                                              "Africa": 0.21074258383148006,
                                                                                                                                              "Asia": 0.013658776791367247,
                                                                                                                                              "Europe": 0.7520457653413434,
                                                                                                                                              "South America": 0.022475037979506028
                                                                                                                                            },
                                                                                                                                            "entropy": 0.694398441432903,
                                                                                                                                            "value": "Europe"
                                                                                                                                          },
                                                                                                                                          "num_date": {
                                                                                                                                            "confidence": [
                                                                                                                                              2020.1733986545535,
                                                                                                                                              2020.3237704918033
                                                                                                                                            ],
                                                                                                                                            "value": 2020.2844566539527
                                                                                                                                          },
                                                                                                                                          "subclade_membership": {
                                                                                                                                            "value": "20A"
                                                                                                                                          }
                                                                                                                                        }
                                                                                                                                      }
                                                                                                                                    ],
                                                                                                                                    "name": "NODE_0001190",
                                                                                                                                    "node_attrs": {
                                                                                                                                      "clade_membership": {
                                                                                                                                        "value": "20A"
                                                                                                                                      },
                                                                                                                                      "div": 4,
                                                                                                                                      "custom_location": {
                                                                                                                                        "confidence": {
                                                                                                                                          "Africa": 0.12162076443504265,
                                                                                                                                          "Asia": 0.01639649946184406,
                                                                                                                                          "Europe": 0.8135334373688604,
                                                                                                                                          "South America": 0.04709069792775592
                                                                                                                                        },
                                                                                                                                        "entropy": 0.6453764050627779,
                                                                                                                                        "value": "Europe"
                                                                                                                                      },
                                                                                                                                      "num_date": {
                                                                                                                                        "confidence": [
                                                                                                                                          2020.1794180748561,
                                                                                                                                          2020.3153324457955
                                                                                                                                        ],
                                                                                                                                        "value": 2020.2330931748743
                                                                                                                                      },
                                                                                                                                      "subclade_membership": {
                                                                                                                                        "value": "20A"
                                                                                                                                      }
                                                                                                                                    }
                                                                                                                                  },
                                                                                                                                  {
                                                                                                                                    "branch_attrs": {
                                                                                                                                      "mutations": {}
                                                                                                                                    },
                                                                                                                                    "children": [
                                                                                                                                      {
                                                                                                                                        "branch_attrs": {
                                                                                                                                          "mutations": {}
                                                                                                                                        },
                                                                                                                                        "children": [
                                                                                                                                          {
                                                                                                                                            "branch_attrs": {
                                                                                                                                              "mutations": {}
                                                                                                                                            },
                                                                                                                                            "name": "Colombia/COR-INS-95319/2020",
                                                                                                                                            "node_attrs": {

                                                                                                                                              "author": {
                                                                                                                                                "author": "Katherine Laiton-Donato et al",
                                                                                                                                                "value": "Katherine Laiton-Donato et al B"
                                                                                                                                              },
                                                                                                                                              "clade_membership": {
                                                                                                                                                "value": "20A"
                                                                                                                                              },
                                                                                                                                              "country": {
                                                                                                                                                "value": "Colombia"
                                                                                                                                              },
                                                                                                                                              "div": 4,
                                                                                                                                              "division": {
                                                                                                                                                "value": "Cordoba CO"
                                                                                                                                              },
                                                                                                                                              "division_exposure": {
                                                                                                                                                "value": "Cordoba CO"
                                                                                                                                              },
                                                                                                                                              "gisaid_epi_isl": {
                                                                                                                                                "value": "EPI_ISL_498163"
                                                                                                                                              },
                                                                                                                                              "host": {
                                                                                                                                                "value": "Human"
                                                                                                                                              },
                                                                                                                                              "custom_location": {
                                                                                                                                                "confidence": {
                                                                                                                                                  "South America": 1.0
                                                                                                                                                },
                                                                                                                                                "entropy": -1.000088900581841e-12,
                                                                                                                                                "value": "South America"
                                                                                                                                              },
                                                                                                                                              "location": {
                                                                                                                                                "value": "Cienaga de Oro"
                                                                                                                                              },
                                                                                                                                              "num_date": {
                                                                                                                                                "confidence": [
                                                                                                                                                  2020.25,
                                                                                                                                                  2020.25
                                                                                                                                                ],
                                                                                                                                                "value": 2020.25
                                                                                                                                              },
                                                                                                                                              "originating_lab": {
                                                                                                                                                "value": "Instituto Nacional de Salud, Bogot\u00e1, Colombia"
                                                                                                                                              },
                                                                                                                                              "pangolin_lineage": {
                                                                                                                                                "value": "B.1"
                                                                                                                                              },
                                                                                                                                              "recency": {
                                                                                                                                                "value": "Older"
                                                                                                                                              },
                                                                                                                                              "region": {
                                                                                                                                                "value": "South America"
                                                                                                                                              },
                                                                                                                                              "region_exposure": {
                                                                                                                                                "value": "South America"
                                                                                                                                              },

                                                                                                                                              "subclade_membership": {
                                                                                                                                                "value": "20A"
                                                                                                                                              },
                                                                                                                                              "submitting_lab": {
                                                                                                                                                "value": "Instituto Nacional de Salud, Bogot\u00e1, Colombia"
                                                                                                                                              },
                                                                                                                                              "url": "https://www.gisaid.org"
                                                                                                                                            }
                                                                                                                                          },
                                                                                                                                          {
                                                                                                                                            "branch_attrs": {
                                                                                                                                              "mutations": {}
                                                                                                                                            },
                                                                                                                                            "name": "Colombia/CAU-INS-89002/2020",
                                                                                                                                            "node_attrs": {

                                                                                                                                              "author": {
                                                                                                                                                "author": "Katherine Laiton-Donato et al",
                                                                                                                                                "value": "Katherine Laiton-Donato et al B"
                                                                                                                                              },
                                                                                                                                              "clade_membership": {
                                                                                                                                                "value": "20A"
                                                                                                                                              },
                                                                                                                                              "country": {
                                                                                                                                                "value": "Colombia"
                                                                                                                                              },
                                                                                                                                              "div": 4,
                                                                                                                                              "division": {
                                                                                                                                                "value": "Cauca"
                                                                                                                                              },
                                                                                                                                              "division_exposure": {
                                                                                                                                                "value": "Cauca"
                                                                                                                                              },
                                                                                                                                              "gisaid_epi_isl": {
                                                                                                                                                "value": "EPI_ISL_498159"
                                                                                                                                              },
                                                                                                                                              "host": {
                                                                                                                                                "value": "Human"
                                                                                                                                              },
                                                                                                                                              "custom_location": {
                                                                                                                                                "confidence": {
                                                                                                                                                  "South America": 1.0
                                                                                                                                                },
                                                                                                                                                "entropy": -1.000088900581841e-12,
                                                                                                                                                "value": "South America"
                                                                                                                                              },
                                                                                                                                              "location": {
                                                                                                                                                "value": "Santander de Quilichao"
                                                                                                                                              },
                                                                                                                                              "num_date": {
                                                                                                                                                "confidence": [
                                                                                                                                                  2020.2472677595629,
                                                                                                                                                  2020.2472677595629
                                                                                                                                                ],
                                                                                                                                                "value": 2020.2472677595629
                                                                                                                                              },
                                                                                                                                              "originating_lab": {
                                                                                                                                                "value": "Instituto Nacional de Salud, Bogot\u00e1, Colombia"
                                                                                                                                              },
                                                                                                                                              "pangolin_lineage": {
                                                                                                                                                "value": "B.1"
                                                                                                                                              },
                                                                                                                                              "recency": {
                                                                                                                                                "value": "Older"
                                                                                                                                              },
                                                                                                                                              "region": {
                                                                                                                                                "value": "South America"
                                                                                                                                              },
                                                                                                                                              "region_exposure": {
                                                                                                                                                "value": "South America"
                                                                                                                                              },

                                                                                                                                              "subclade_membership": {
                                                                                                                                                "value": "20A"
                                                                                                                                              },
                                                                                                                                              "submitting_lab": {
                                                                                                                                                "value": "Instituto Nacional de Salud, Bogot\u00e1, Colombia"
                                                                                                                                              },
                                                                                                                                              "url": "https://www.gisaid.org"
                                                                                                                                            }
                                                                                                                                          }
                                                                                                                                        ],
                                                                                                                                        "name": "NODE_0001234",
                                                                                                                                        "node_attrs": {
                                                                                                                                          "clade_membership": {
                                                                                                                                            "value": "20A"
                                                                                                                                          },
                                                                                                                                          "div": 4,
                                                                                                                                          "custom_location": {
                                                                                                                                            "confidence": {
                                                                                                                                              "Africa": 0.0014730588409438547,
                                                                                                                                              "Asia": 0.0031307727042854737,
                                                                                                                                              "Europe": 0.030478723802310297,
                                                                                                                                              "South America": 0.9638438126413974
                                                                                                                                            },
                                                                                                                                            "entropy": 0.17766345486602408,
                                                                                                                                            "value": "South America"
                                                                                                                                          },
                                                                                                                                          "num_date": {
                                                                                                                                            "confidence": [
                                                                                                                                              2020.229771574016,
                                                                                                                                              2020.2472677595629
                                                                                                                                            ],
                                                                                                                                            "value": 2020.2472677595629
                                                                                                                                          },
                                                                                                                                          "subclade_membership": {
                                                                                                                                            "value": "20A"
                                                                                                                                          }
                                                                                                                                        }
                                                                                                                                      },
                                                                                                                                      {
                                                                                                                                        "branch_attrs": {
                                                                                                                                          "mutations": {}
                                                                                                                                        },
                                                                                                                                        "children": [
                                                                                                                                          {
                                                                                                                                            "branch_attrs": {
                                                                                                                                              "mutations": {}
                                                                                                                                            },
                                                                                                                                            "children": [
                                                                                                                                              {
                                                                                                                                                "branch_attrs": {
                                                                                                                                                  "mutations": {}
                                                                                                                                                },
                                                                                                                                                "name": "SaintMartin/IPG-7357/2020",
                                                                                                                                                "node_attrs": {

                                                                                                                                                  "author": {
                                                                                                                                                    "author": "Marion Barbet et al",
                                                                                                                                                    "value": "Marion Barbet et al"
                                                                                                                                                  },
                                                                                                                                                  "clade_membership": {
                                                                                                                                                    "value": "20A"
                                                                                                                                                  },
                                                                                                                                                  "country": {
                                                                                                                                                    "value": "North America"
                                                                                                                                                  },
                                                                                                                                                  "div": 4,
                                                                                                                                                  "division": {
                                                                                                                                                    "value": "North America"
                                                                                                                                                  },
                                                                                                                                                  "division_exposure": {
                                                                                                                                                    "value": "North America"
                                                                                                                                                  },
                                                                                                                                                  "gisaid_epi_isl": {
                                                                                                                                                    "value": "EPI_ISL_613456"
                                                                                                                                                  },
                                                                                                                                                  "host": {
                                                                                                                                                    "value": "Human"
                                                                                                                                                  },
                                                                                                                                                  "custom_location": {
                                                                                                                                                    "confidence": {
                                                                                                                                                      "North America": 0.9999999999999999
                                                                                                                                                    },
                                                                                                                                                    "entropy": -9.99866855976916e-13,
                                                                                                                                                    "value": "North America"
                                                                                                                                                  },
                                                                                                                                                  "num_date": {
                                                                                                                                                    "confidence": [
                                                                                                                                                      2020.266393442623,
                                                                                                                                                      2020.266393442623
                                                                                                                                                    ],
                                                                                                                                                    "value": 2020.266393442623
                                                                                                                                                  },
                                                                                                                                                  "originating_lab": {
                                                                                                                                                    "value": "Institut Pasteur de la Guadeloupe"
                                                                                                                                                  },
                                                                                                                                                  "pangolin_lineage": {
                                                                                                                                                    "value": "B.1"
                                                                                                                                                  },
                                                                                                                                                  "recency": {
                                                                                                                                                    "value": "Older"
                                                                                                                                                  },
                                                                                                                                                  "region": {
                                                                                                                                                    "value": "North America"
                                                                                                                                                  },
                                                                                                                                                  "region_exposure": {
                                                                                                                                                    "value": "North America"
                                                                                                                                                  },

                                                                                                                                                  "subclade_membership": {
                                                                                                                                                    "value": "20A"
                                                                                                                                                  },
                                                                                                                                                  "submitting_lab": {
                                                                                                                                                    "value": "Institut Pasteur de la Guadeloupe"
                                                                                                                                                  },
                                                                                                                                                  "url": "https://www.gisaid.org"
                                                                                                                                                }
                                                                                                                                              },
                                                                                                                                              {
                                                                                                                                                "branch_attrs": {
                                                                                                                                                  "mutations": {}
                                                                                                                                                },
                                                                                                                                                "name": "Colombia/CUN-INS-96791/2020",
                                                                                                                                                "node_attrs": {

                                                                                                                                                  "author": {
                                                                                                                                                    "author": "Katherine Laiton-Donato et al",
                                                                                                                                                    "value": "Katherine Laiton-Donato et al B"
                                                                                                                                                  },
                                                                                                                                                  "clade_membership": {
                                                                                                                                                    "value": "20A"
                                                                                                                                                  },
                                                                                                                                                  "country": {
                                                                                                                                                    "value": "Colombia"
                                                                                                                                                  },
                                                                                                                                                  "div": 4,
                                                                                                                                                  "division": {
                                                                                                                                                    "value": "Cundinamarca"
                                                                                                                                                  },
                                                                                                                                                  "division_exposure": {
                                                                                                                                                    "value": "Cundinamarca"
                                                                                                                                                  },
                                                                                                                                                  "gisaid_epi_isl": {
                                                                                                                                                    "value": "EPI_ISL_498167"
                                                                                                                                                  },
                                                                                                                                                  "host": {
                                                                                                                                                    "value": "Human"
                                                                                                                                                  },
                                                                                                                                                  "custom_location": {
                                                                                                                                                    "confidence": {
                                                                                                                                                      "South America": 1.0
                                                                                                                                                    },
                                                                                                                                                    "entropy": -1.000088900581841e-12,
                                                                                                                                                    "value": "South America"
                                                                                                                                                  },
                                                                                                                                                  "location": {
                                                                                                                                                    "value": "Suesca"
                                                                                                                                                  },
                                                                                                                                                  "num_date": {
                                                                                                                                                    "confidence": [
                                                                                                                                                      2020.2554644808743,
                                                                                                                                                      2020.2554644808743
                                                                                                                                                    ],
                                                                                                                                                    "value": 2020.2554644808743
                                                                                                                                                  },
                                                                                                                                                  "originating_lab": {
                                                                                                                                                    "value": "Instituto Nacional de Salud, Bogot\u00e1, Colombia"
                                                                                                                                                  },
                                                                                                                                                  "pangolin_lineage": {
                                                                                                                                                    "value": "B.1"
                                                                                                                                                  },
                                                                                                                                                  "recency": {
                                                                                                                                                    "value": "Older"
                                                                                                                                                  },
                                                                                                                                                  "region": {
                                                                                                                                                    "value": "South America"
                                                                                                                                                  },
                                                                                                                                                  "region_exposure": {
                                                                                                                                                    "value": "South America"
                                                                                                                                                  },

                                                                                                                                                  "subclade_membership": {
                                                                                                                                                    "value": "20A"
                                                                                                                                                  },
                                                                                                                                                  "submitting_lab": {
                                                                                                                                                    "value": "Instituto Nacional de Salud, Bogot\u00e1, Colombia"
                                                                                                                                                  },
                                                                                                                                                  "url": "https://www.gisaid.org"
                                                                                                                                                }
                                                                                                                                              }
                                                                                                                                            ],
                                                                                                                                            "name": "NODE_0001236",
                                                                                                                                            "node_attrs": {
                                                                                                                                              "clade_membership": {
                                                                                                                                                "value": "20A"
                                                                                                                                              },
                                                                                                                                              "div": 4,
                                                                                                                                              "custom_location": {
                                                                                                                                                "confidence": {
                                                                                                                                                  "Asia": 0.015888378056843663,
                                                                                                                                                  "Europe": 0.16868917830850427,
                                                                                                                                                  "North America": 0.13662430995006553,
                                                                                                                                                  "South America": 0.6732919004826321
                                                                                                                                                },
                                                                                                                                                "entropy": 0.935147686363113,
                                                                                                                                                "value": "South America"
                                                                                                                                              },
                                                                                                                                              "num_date": {
                                                                                                                                                "confidence": [
                                                                                                                                                  2020.2364413721239,
                                                                                                                                                  2020.2554644808743
                                                                                                                                                ],
                                                                                                                                                "value": 2020.2496654903819
                                                                                                                                              },
                                                                                                                                              "subclade_membership": {
                                                                                                                                                "value": "20A"
                                                                                                                                              }
                                                                                                                                            }
                                                                                                                                          },
                                                                                                                                          {
                                                                                                                                            "branch_attrs": {
                                                                                                                                              "mutations": {}
                                                                                                                                            },
                                                                                                                                            "children": [
                                                                                                                                              {
                                                                                                                                                "branch_attrs": {
                                                                                                                                                  "mutations": {}
                                                                                                                                                },
                                                                                                                                                "children": [
                                                                                                                                                  {
                                                                                                                                                    "branch_attrs": {
                                                                                                                                                      "mutations": {
                                                                                                                                                        "nuc": [
                                                                                                                                                          "A25381C"
                                                                                                                                                        ]
                                                                                                                                                      }
                                                                                                                                                    },
                                                                                                                                                    "name": "India/OR-ILSCV19156/2020",
                                                                                                                                                    "node_attrs": {

                                                                                                                                                      "author": {
                                                                                                                                                        "author": "Sunil Raghav et al",
                                                                                                                                                        "value": "Sunil Raghav et al"
                                                                                                                                                      },
                                                                                                                                                      "clade_membership": {
                                                                                                                                                        "value": "20A"
                                                                                                                                                      },
                                                                                                                                                      "country": {
                                                                                                                                                        "value": "Asia"
                                                                                                                                                      },
                                                                                                                                                      "div": 5,
                                                                                                                                                      "division": {
                                                                                                                                                        "value": "Asia"
                                                                                                                                                      },
                                                                                                                                                      "division_exposure": {
                                                                                                                                                        "value": "Asia"
                                                                                                                                                      },
                                                                                                                                                      "gisaid_epi_isl": {
                                                                                                                                                        "value": "EPI_ISL_463066"
                                                                                                                                                      },
                                                                                                                                                      "host": {
                                                                                                                                                        "value": "Human"
                                                                                                                                                      },
                                                                                                                                                      "custom_location": {
                                                                                                                                                        "confidence": {
                                                                                                                                                          "Asia": 1.0
                                                                                                                                                        },
                                                                                                                                                        "entropy": -1.000088900581841e-12,
                                                                                                                                                        "value": "Asia"
                                                                                                                                                      },
                                                                                                                                                      "num_date": {
                                                                                                                                                        "confidence": [
                                                                                                                                                          2020.3674863387978,
                                                                                                                                                          2020.3674863387978
                                                                                                                                                        ],
                                                                                                                                                        "value": 2020.3674863387978
                                                                                                                                                      },
                                                                                                                                                      "originating_lab": {
                                                                                                                                                        "value": "Institute of Life Sciences, Bhubaneswar"
                                                                                                                                                      },
                                                                                                                                                      "pangolin_lineage": {
                                                                                                                                                        "value": "B.1"
                                                                                                                                                      },
                                                                                                                                                      "recency": {
                                                                                                                                                        "value": "Older"
                                                                                                                                                      },
                                                                                                                                                      "region": {
                                                                                                                                                        "value": "Asia"
                                                                                                                                                      },
                                                                                                                                                      "region_exposure": {
                                                                                                                                                        "value": "Asia"
                                                                                                                                                      },

                                                                                                                                                      "subclade_membership": {
                                                                                                                                                        "value": "20A"
                                                                                                                                                      },
                                                                                                                                                      "submitting_lab": {
                                                                                                                                                        "value": "Immunogenomics lab, Institute of Life Sciences, Bhubaneswar"
                                                                                                                                                      },
                                                                                                                                                      "url": "https://www.gisaid.org"
                                                                                                                                                    }
                                                                                                                                                  },
                                                                                                                                                  {
                                                                                                                                                    "branch_attrs": {
                                                                                                                                                      "labels": {
                                                                                                                                                        "aa": "N: T205I"
                                                                                                                                                      },
                                                                                                                                                      "mutations": {
                                                                                                                                                        "N": [
                                                                                                                                                          "T205I"
                                                                                                                                                        ],
                                                                                                                                                        "nuc": [
                                                                                                                                                          "C28887T"
                                                                                                                                                        ]
                                                                                                                                                      }
                                                                                                                                                    },
                                                                                                                                                    "children": [
                                                                                                                                                      {
                                                                                                                                                        "branch_attrs": {
                                                                                                                                                          "labels": {
                                                                                                                                                            "aa": "ORF1a: T1597I; S: Q613H, P681H"
                                                                                                                                                          },
                                                                                                                                                          "mutations": {
                                                                                                                                                            "ORF1a": [
                                                                                                                                                              "T1597I"
                                                                                                                                                            ],
                                                                                                                                                            "S": [
                                                                                                                                                              "Q613H",
                                                                                                                                                              "P681H"
                                                                                                                                                            ],
                                                                                                                                                            "nuc": [
                                                                                                                                                              "C5055T",
                                                                                                                                                              "C13860T",
                                                                                                                                                              "T20748C",
                                                                                                                                                              "G23401T",
                                                                                                                                                              "C23604A",
                                                                                                                                                              "C27603T",
                                                                                                                                                              "C29719T"
                                                                                                                                                            ]
                                                                                                                                                          }
                                                                                                                                                        },
                                                                                                                                                        "name": "USA/NY-NYULH84/2021",
                                                                                                                                                        "node_attrs": {

                                                                                                                                                          "author": {
                                                                                                                                                            "author": "Adriana Heguy et al",
                                                                                                                                                            "value": "Adriana Heguy et al"
                                                                                                                                                          },
                                                                                                                                                          "clade_membership": {
                                                                                                                                                            "value": "20A"
                                                                                                                                                          },
                                                                                                                                                          "country": {
                                                                                                                                                            "value": "North America"
                                                                                                                                                          },
                                                                                                                                                          "div": 12,
                                                                                                                                                          "division": {
                                                                                                                                                            "value": "North America"
                                                                                                                                                          },
                                                                                                                                                          "division_exposure": {
                                                                                                                                                            "value": "North America"
                                                                                                                                                          },
                                                                                                                                                          "gisaid_epi_isl": {
                                                                                                                                                            "value": "EPI_ISL_1040888"
                                                                                                                                                          },
                                                                                                                                                          "host": {
                                                                                                                                                            "value": "Human"
                                                                                                                                                          },
                                                                                                                                                          "custom_location": {
                                                                                                                                                            "confidence": {
                                                                                                                                                              "North America": 0.9999999999999999
                                                                                                                                                            },
                                                                                                                                                            "entropy": -9.99866855976916e-13,
                                                                                                                                                            "value": "North America"
                                                                                                                                                          },
                                                                                                                                                          "num_date": {
                                                                                                                                                            "confidence": [
                                                                                                                                                              2021.0890410958905,
                                                                                                                                                              2021.0890410958905
                                                                                                                                                            ],
                                                                                                                                                            "value": 2021.0890410958905
                                                                                                                                                          },
                                                                                                                                                          "originating_lab": {
                                                                                                                                                            "value": "NYU Langone Health"
                                                                                                                                                          },
                                                                                                                                                          "pangolin_lineage": {
                                                                                                                                                            "value": "B.1"
                                                                                                                                                          },
                                                                                                                                                          "recency": {
                                                                                                                                                            "value": "One week ago"
                                                                                                                                                          },
                                                                                                                                                          "region": {
                                                                                                                                                            "value": "North America"
                                                                                                                                                          },
                                                                                                                                                          "region_exposure": {
                                                                                                                                                            "value": "North America"
                                                                                                                                                          },

                                                                                                                                                          "subclade_membership": {
                                                                                                                                                            "value": "20A"
                                                                                                                                                          },
                                                                                                                                                          "submitting_lab": {
                                                                                                                                                            "value": "Departments of Pathology and Medicine, New York University School of Medicine"
                                                                                                                                                          },
                                                                                                                                                          "url": "https://www.gisaid.org"
                                                                                                                                                        }
                                                                                                                                                      },
                                                                                                                                                      {
                                                                                                                                                        "branch_attrs": {
                                                                                                                                                          "labels": {
                                                                                                                                                            "aa": "ORF1a: Q1009R; ORF1b: M1156I, S1958G; ORF3a: A99S; ORF8: S69P"
                                                                                                                                                          },
                                                                                                                                                          "mutations": {
                                                                                                                                                            "ORF1a": [
                                                                                                                                                              "Q1009R"
                                                                                                                                                            ],
                                                                                                                                                            "ORF1b": [
                                                                                                                                                              "M1156I",
                                                                                                                                                              "S1958G"
                                                                                                                                                            ],
                                                                                                                                                            "ORF3a": [
                                                                                                                                                              "A99S"
                                                                                                                                                            ],
                                                                                                                                                            "ORF8": [
                                                                                                                                                              "S69P"
                                                                                                                                                            ],
                                                                                                                                                            "nuc": [
                                                                                                                                                              "A3291G",
                                                                                                                                                              "C11050T",
                                                                                                                                                              "G16935T",
                                                                                                                                                              "A19339G",
                                                                                                                                                              "G25687T",
                                                                                                                                                              "T28098C",
                                                                                                                                                              "T29471C"
                                                                                                                                                            ]
                                                                                                                                                          }
                                                                                                                                                        },
                                                                                                                                                        "children": [
                                                                                                                                                          {
                                                                                                                                                            "branch_attrs": {
                                                                                                                                                              "mutations": {
                                                                                                                                                                "nuc": [
                                                                                                                                                                  "C14760T"
                                                                                                                                                                ]
                                                                                                                                                              }
                                                                                                                                                            },
                                                                                                                                                            "name": "Kenya/C77266/2020",
                                                                                                                                                            "node_attrs": {

                                                                                                                                                              "author": {
                                                                                                                                                                "author": "Githinji et al et al",
                                                                                                                                                                "value": "Githinji et al et al"
                                                                                                                                                              },
                                                                                                                                                              "clade_membership": {
                                                                                                                                                                "value": "20A"
                                                                                                                                                              },
                                                                                                                                                              "country": {
                                                                                                                                                                "value": "Africa"
                                                                                                                                                              },
                                                                                                                                                              "div": 13,
                                                                                                                                                              "division": {
                                                                                                                                                                "value": "Africa"
                                                                                                                                                              },
                                                                                                                                                              "division_exposure": {
                                                                                                                                                                "value": "Africa"
                                                                                                                                                              },
                                                                                                                                                              "gisaid_epi_isl": {
                                                                                                                                                                "value": "EPI_ISL_968831"
                                                                                                                                                              },
                                                                                                                                                              "host": {
                                                                                                                                                                "value": "Human"
                                                                                                                                                              },
                                                                                                                                                              "custom_location": {
                                                                                                                                                                "confidence": {
                                                                                                                                                                  "Africa": 1.0
                                                                                                                                                                },
                                                                                                                                                                "entropy": -1.000088900581841e-12,
                                                                                                                                                                "value": "Africa"
                                                                                                                                                              },
                                                                                                                                                              "num_date": {
                                                                                                                                                                "confidence": [
                                                                                                                                                                  2020.9357923497269,
                                                                                                                                                                  2020.9357923497269
                                                                                                                                                                ],
                                                                                                                                                                "value": 2020.9357923497269
                                                                                                                                                              },
                                                                                                                                                              "originating_lab": {
                                                                                                                                                                "value": "KEMRI-Wellcome Trust Research Programme/KEMRI-CGMR-C Kilifi"
                                                                                                                                                              },
                                                                                                                                                              "pangolin_lineage": {
                                                                                                                                                                "value": "B.1"
                                                                                                                                                              },
                                                                                                                                                              "recency": {
                                                                                                                                                                "value": "One month ago"
                                                                                                                                                              },
                                                                                                                                                              "region": {
                                                                                                                                                                "value": "Africa"
                                                                                                                                                              },
                                                                                                                                                              "region_exposure": {
                                                                                                                                                                "value": "Africa"
                                                                                                                                                              },

                                                                                                                                                              "subclade_membership": {
                                                                                                                                                                "value": "20A"
                                                                                                                                                              },
                                                                                                                                                              "submitting_lab": {
                                                                                                                                                                "value": "KEMRI-Wellcome Trust Research Programme/KEMRI-CGMR-C Kilifi"
                                                                                                                                                              },
                                                                                                                                                              "url": "https://www.gisaid.org"
                                                                                                                                                            }
                                                                                                                                                          },
                                                                                                                                                          {
                                                                                                                                                            "branch_attrs": {
                                                                                                                                                              "labels": {
                                                                                                                                                                "aa": "S: P681H"
                                                                                                                                                              },
                                                                                                                                                              "mutations": {
                                                                                                                                                                "S": [
                                                                                                                                                                  "P681H"
                                                                                                                                                                ],
                                                                                                                                                                "nuc": [
                                                                                                                                                                  "C23604A",
                                                                                                                                                                  "C26549T"
                                                                                                                                                                ]
                                                                                                                                                              }
                                                                                                                                                            },
                                                                                                                                                            "children": [
                                                                                                                                                              {
                                                                                                                                                                "branch_attrs": {
                                                                                                                                                                  "labels": {
                                                                                                                                                                    "aa": "ORF9b: T95M; S: T22I"
                                                                                                                                                                  },
                                                                                                                                                                  "mutations": {
                                                                                                                                                                    "ORF9b": [
                                                                                                                                                                      "T95M"
                                                                                                                                                                    ],
                                                                                                                                                                    "S": [
                                                                                                                                                                      "T22I"
                                                                                                                                                                    ],
                                                                                                                                                                    "nuc": [
                                                                                                                                                                      "A5563G",
                                                                                                                                                                      "C14760T",
                                                                                                                                                                      "C21627T",
                                                                                                                                                                      "C28567T"
                                                                                                                                                                    ]
                                                                                                                                                                  }
                                                                                                                                                                },
                                                                                                                                                                "name": "Kenya/C80070/2021",
                                                                                                                                                                "node_attrs": {
                                                                                                                                                                  "author": {
                                                                                                                                                                    "author": "Githinji et al et al",
                                                                                                                                                                    "value": "Githinji et al et al"
                                                                                                                                                                  },
                                                                                                                                                                  "clade_membership": {
                                                                                                                                                                    "value": "20A"
                                                                                                                                                                  },
                                                                                                                                                                  "country": {
                                                                                                                                                                    "value": "Africa"
                                                                                                                                                                  },
                                                                                                                                                                  "div": 18,
                                                                                                                                                                  "division": {
                                                                                                                                                                    "value": "Africa"
                                                                                                                                                                  },
                                                                                                                                                                  "division_exposure": {
                                                                                                                                                                    "value": "Africa"
                                                                                                                                                                  },
                                                                                                                                                                  "gisaid_epi_isl": {
                                                                                                                                                                    "value": "EPI_ISL_969001"
                                                                                                                                                                  },
                                                                                                                                                                  "host": {
                                                                                                                                                                    "value": "Human"
                                                                                                                                                                  },
                                                                                                                                                                  "custom_location": {
                                                                                                                                                                    "confidence": {
                                                                                                                                                                      "Africa": 1.0
                                                                                                                                                                    },
                                                                                                                                                                    "entropy": -1.000088900581841e-12,
                                                                                                                                                                    "value": "Africa"
                                                                                                                                                                  },
                                                                                                                                                                  "num_date": {
                                                                                                                                                                    "confidence": [
                                                                                                                                                                      2021.0506849315068,
                                                                                                                                                                      2021.0506849315068
                                                                                                                                                                    ],
                                                                                                                                                                    "value": 2021.0506849315068
                                                                                                                                                                  },
                                                                                                                                                                  "originating_lab": {
                                                                                                                                                                    "value": "KEMRI-Wellcome Trust Research Programme/KEMRI-CGMR-C Kilifi"
                                                                                                                                                                  },
                                                                                                                                                                  "pangolin_lineage": {
                                                                                                                                                                    "value": "B.1"
                                                                                                                                                                  },
                                                                                                                                                                  "recency": {
                                                                                                                                                                    "value": "One month ago"
                                                                                                                                                                  },
                                                                                                                                                                  "region": {
                                                                                                                                                                    "value": "Africa"
                                                                                                                                                                  },
                                                                                                                                                                  "region_exposure": {
                                                                                                                                                                    "value": "Africa"
                                                                                                                                                                  },
                                                                                                                                                                  "subclade_membership": {
                                                                                                                                                                    "value": "20A"
                                                                                                                                                                  },
                                                                                                                                                                  "submitting_lab": {
                                                                                                                                                                    "value": "KEMRI-Wellcome Trust Research Programme/KEMRI-CGMR-C Kilifi"
                                                                                                                                                                  },
                                                                                                                                                                  "url": "https://www.gisaid.org"
                                                                                                                                                                }
                                                                                                                                                              },
                                                                                                                                                              {
                                                                                                                                                                "branch_attrs": {
                                                                                                                                                                  "labels": {
                                                                                                                                                                    "aa": "ORF1a: T2684I; ORF1b: A176V; ORF8: I121L"
                                                                                                                                                                  },
                                                                                                                                                                  "mutations": {
                                                                                                                                                                    "ORF1a": [
                                                                                                                                                                      "T2684I"
                                                                                                                                                                    ],
                                                                                                                                                                    "ORF1b": [
                                                                                                                                                                      "A176V"
                                                                                                                                                                    ],
                                                                                                                                                                    "ORF8": [
                                                                                                                                                                      "I121L"
                                                                                                                                                                    ],
                                                                                                                                                                    "nuc": [
                                                                                                                                                                      "C8316T",
                                                                                                                                                                      "C13994T",
                                                                                                                                                                      "C22498T",
                                                                                                                                                                      "C28253T",
                                                                                                                                                                      "A28254C"
                                                                                                                                                                    ]
                                                                                                                                                                  }
                                                                                                                                                                },
                                                                                                                                                                "children": [
                                                                                                                                                                  {
                                                                                                                                                                    "branch_attrs": {
                                                                                                                                                                      "mutations": {}
                                                                                                                                                                    },
                                                                                                                                                                    "name": "Kenya/C79171/2021",
                                                                                                                                                                    "node_attrs": {

                                                                                                                                                                      "author": {
                                                                                                                                                                        "author": "Githinji et al et al",
                                                                                                                                                                        "value": "Githinji et al et al"
                                                                                                                                                                      },
                                                                                                                                                                      "clade_membership": {
                                                                                                                                                                        "value": "20A"
                                                                                                                                                                      },
                                                                                                                                                                      "country": {
                                                                                                                                                                        "value": "Africa"
                                                                                                                                                                      },
                                                                                                                                                                      "div": 19,
                                                                                                                                                                      "division": {
                                                                                                                                                                        "value": "Africa"
                                                                                                                                                                      },
                                                                                                                                                                      "division_exposure": {
                                                                                                                                                                        "value": "Africa"
                                                                                                                                                                      },
                                                                                                                                                                      "gisaid_epi_isl": {
                                                                                                                                                                        "value": "EPI_ISL_968869"
                                                                                                                                                                      },
                                                                                                                                                                      "host": {
                                                                                                                                                                        "value": "Human"
                                                                                                                                                                      },
                                                                                                                                                                      "custom_location": {
                                                                                                                                                                        "confidence": {
                                                                                                                                                                          "Africa": 0.9999999999999999
                                                                                                                                                                        },
                                                                                                                                                                        "entropy": -9.99866855976916e-13,
                                                                                                                                                                        "value": "Africa"
                                                                                                                                                                      },
                                                                                                                                                                      "num_date": {
                                                                                                                                                                        "confidence": [
                                                                                                                                                                          2021.0150684931507,
                                                                                                                                                                          2021.0150684931507
                                                                                                                                                                        ],
                                                                                                                                                                        "value": 2021.0150684931507
                                                                                                                                                                      },
                                                                                                                                                                      "originating_lab": {
                                                                                                                                                                        "value": "KEMRI-Wellcome Trust Research Programme/KEMRI-CGMR-C Kilifi"
                                                                                                                                                                      },
                                                                                                                                                                      "pangolin_lineage": {
                                                                                                                                                                        "value": "B.1.222"
                                                                                                                                                                      },
                                                                                                                                                                      "recency": {
                                                                                                                                                                        "value": "One month ago"
                                                                                                                                                                      },
                                                                                                                                                                      "region": {
                                                                                                                                                                        "value": "Africa"
                                                                                                                                                                      },
                                                                                                                                                                      "region_exposure": {
                                                                                                                                                                        "value": "Africa"
                                                                                                                                                                      },

                                                                                                                                                                      "subclade_membership": {
                                                                                                                                                                        "value": "20A"
                                                                                                                                                                      },
                                                                                                                                                                      "submitting_lab": {
                                                                                                                                                                        "value": "KEMRI-Wellcome Trust Research Programme/KEMRI-CGMR-C Kilifi"
                                                                                                                                                                      },
                                                                                                                                                                      "url": "https://www.gisaid.org"
                                                                                                                                                                    }
                                                                                                                                                                  },
                                                                                                                                                                  {
                                                                                                                                                                    "branch_attrs": {
                                                                                                                                                                      "mutations": {
                                                                                                                                                                        "nuc": [
                                                                                                                                                                          "A21949G"
                                                                                                                                                                        ]
                                                                                                                                                                      }
                                                                                                                                                                    },
                                                                                                                                                                    "name": "Kenya/C79176/2021",
                                                                                                                                                                    "node_attrs": {

                                                                                                                                                                      "author": {
                                                                                                                                                                        "author": "Githinji et al et al",
                                                                                                                                                                        "value": "Githinji et al et al"
                                                                                                                                                                      },
                                                                                                                                                                      "clade_membership": {
                                                                                                                                                                        "value": "20A"
                                                                                                                                                                      },
                                                                                                                                                                      "country": {
                                                                                                                                                                        "value": "Africa"
                                                                                                                                                                      },
                                                                                                                                                                      "div": 20,
                                                                                                                                                                      "division": {
                                                                                                                                                                        "value": "Africa"
                                                                                                                                                                      },
                                                                                                                                                                      "division_exposure": {
                                                                                                                                                                        "value": "Africa"
                                                                                                                                                                      },
                                                                                                                                                                      "gisaid_epi_isl": {
                                                                                                                                                                        "value": "EPI_ISL_968873"
                                                                                                                                                                      },
                                                                                                                                                                      "host": {
                                                                                                                                                                        "value": "Human"
                                                                                                                                                                      },
                                                                                                                                                                      "custom_location": {
                                                                                                                                                                        "confidence": {
                                                                                                                                                                          "Africa": 0.9999999999999999
                                                                                                                                                                        },
                                                                                                                                                                        "entropy": -9.99866855976916e-13,
                                                                                                                                                                        "value": "Africa"
                                                                                                                                                                      },
                                                                                                                                                                      "num_date": {
                                                                                                                                                                        "confidence": [
                                                                                                                                                                          2021.0150684931507,
                                                                                                                                                                          2021.0150684931507
                                                                                                                                                                        ],
                                                                                                                                                                        "value": 2021.0150684931507
                                                                                                                                                                      },
                                                                                                                                                                      "originating_lab": {
                                                                                                                                                                        "value": "KEMRI-Wellcome Trust Research Programme/KEMRI-CGMR-C Kilifi"
                                                                                                                                                                      },
                                                                                                                                                                      "pangolin_lineage": {
                                                                                                                                                                        "value": "B.1.222"
                                                                                                                                                                      },
                                                                                                                                                                      "recency": {
                                                                                                                                                                        "value": "One month ago"
                                                                                                                                                                      },
                                                                                                                                                                      "region": {
                                                                                                                                                                        "value": "Africa"
                                                                                                                                                                      },
                                                                                                                                                                      "region_exposure": {
                                                                                                                                                                        "value": "Africa"
                                                                                                                                                                      },

                                                                                                                                                                      "subclade_membership": {
                                                                                                                                                                        "value": "20A"
                                                                                                                                                                      },
                                                                                                                                                                      "submitting_lab": {
                                                                                                                                                                        "value": "KEMRI-Wellcome Trust Research Programme/KEMRI-CGMR-C Kilifi"
                                                                                                                                                                      },
                                                                                                                                                                      "url": "https://www.gisaid.org"
                                                                                                                                                                    }
                                                                                                                                                                  }
                                                                                                                                                                ],
                                                                                                                                                                "name": "NODE_0001073",
                                                                                                                                                                "node_attrs": {
                                                                                                                                                                  "clade_membership": {
                                                                                                                                                                    "value": "20A"
                                                                                                                                                                  },
                                                                                                                                                                  "div": 19,
                                                                                                                                                                  "custom_location": {
                                                                                                                                                                    "confidence": {
                                                                                                                                                                      "Africa": 0.9993924145736988
                                                                                                                                                                    },
                                                                                                                                                                    "entropy": 0.005560048010784073,
                                                                                                                                                                    "value": "Africa"
                                                                                                                                                                  },
                                                                                                                                                                  "num_date": {
                                                                                                                                                                    "confidence": [
                                                                                                                                                                      2020.9436422274553,
                                                                                                                                                                      2021.0150684931507
                                                                                                                                                                    ],
                                                                                                                                                                    "value": 2020.990014242578
                                                                                                                                                                  },
                                                                                                                                                                  "subclade_membership": {
                                                                                                                                                                    "value": "20A"
                                                                                                                                                                  }
                                                                                                                                                                }
                                                                                                                                                              },
                                                                                                                                                              {
                                                                                                                                                                "branch_attrs": {
                                                                                                                                                                  "labels": {
                                                                                                                                                                    "aa": "ORF3a: W69S"
                                                                                                                                                                  },
                                                                                                                                                                  "mutations": {
                                                                                                                                                                    "ORF3a": [
                                                                                                                                                                      "W69S"
                                                                                                                                                                    ],
                                                                                                                                                                    "nuc": [
                                                                                                                                                                      "T17505C",
                                                                                                                                                                      "G25598C"
                                                                                                                                                                    ]
                                                                                                                                                                  }
                                                                                                                                                                },
                                                                                                                                                                "children": [
                                                                                                                                                                  {
                                                                                                                                                                    "branch_attrs": {
                                                                                                                                                                      "labels": {
                                                                                                                                                                        "aa": "N: D399N; ORF1b: L1701F"
                                                                                                                                                                      },
                                                                                                                                                                      "mutations": {
                                                                                                                                                                        "N": [
                                                                                                                                                                          "D399N"
                                                                                                                                                                        ],
                                                                                                                                                                        "ORF1b": [
                                                                                                                                                                          "L1701F"
                                                                                                                                                                        ],
                                                                                                                                                                        "nuc": [
                                                                                                                                                                          "C18568T",
                                                                                                                                                                          "G29468A"
                                                                                                                                                                        ]
                                                                                                                                                                      }
                                                                                                                                                                    },
                                                                                                                                                                    "name": "Kenya/C76876/2020",
                                                                                                                                                                    "node_attrs": {

                                                                                                                                                                      "author": {
                                                                                                                                                                        "author": "Githinji et al et al",
                                                                                                                                                                        "value": "Githinji et al et al"
                                                                                                                                                                      },
                                                                                                                                                                      "clade_membership": {
                                                                                                                                                                        "value": "20A"
                                                                                                                                                                      },
                                                                                                                                                                      "country": {
                                                                                                                                                                        "value": "Africa"
                                                                                                                                                                      },
                                                                                                                                                                      "div": 18,
                                                                                                                                                                      "division": {
                                                                                                                                                                        "value": "Africa"
                                                                                                                                                                      },
                                                                                                                                                                      "division_exposure": {
                                                                                                                                                                        "value": "Africa"
                                                                                                                                                                      },
                                                                                                                                                                      "gisaid_epi_isl": {
                                                                                                                                                                        "value": "EPI_ISL_968826"
                                                                                                                                                                      },
                                                                                                                                                                      "host": {
                                                                                                                                                                        "value": "Human"
                                                                                                                                                                      },
                                                                                                                                                                      "custom_location": {
                                                                                                                                                                        "confidence": {
                                                                                                                                                                          "Africa": 1.0
                                                                                                                                                                        },
                                                                                                                                                                        "entropy": -1.000088900581841e-12,
                                                                                                                                                                        "value": "Africa"
                                                                                                                                                                      },
                                                                                                                                                                      "num_date": {
                                                                                                                                                                        "confidence": [
                                                                                                                                                                          2020.941256830601,
                                                                                                                                                                          2020.941256830601
                                                                                                                                                                        ],
                                                                                                                                                                        "value": 2020.941256830601
                                                                                                                                                                      },
                                                                                                                                                                      "originating_lab": {
                                                                                                                                                                        "value": "KEMRI-Wellcome Trust Research Programme/KEMRI-CGMR-C Kilifi"
                                                                                                                                                                      },
                                                                                                                                                                      "pangolin_lineage": {
                                                                                                                                                                        "value": "B.1"
                                                                                                                                                                      },
                                                                                                                                                                      "recency": {
                                                                                                                                                                        "value": "One month ago"
                                                                                                                                                                      },
                                                                                                                                                                      "region": {
                                                                                                                                                                        "value": "Africa"
                                                                                                                                                                      },
                                                                                                                                                                      "region_exposure": {
                                                                                                                                                                        "value": "Africa"
                                                                                                                                                                      },

                                                                                                                                                                      "subclade_membership": {
                                                                                                                                                                        "value": "20A"
                                                                                                                                                                      },
                                                                                                                                                                      "submitting_lab": {
                                                                                                                                                                        "value": "KEMRI-Wellcome Trust Research Programme/KEMRI-CGMR-C Kilifi"
                                                                                                                                                                      },
                                                                                                                                                                      "url": "https://www.gisaid.org"
                                                                                                                                                                    }
                                                                                                                                                                  },
                                                                                                                                                                  {
                                                                                                                                                                    "branch_attrs": {
                                                                                                                                                                      "labels": {
                                                                                                                                                                        "aa": "ORF3a: D222H"
                                                                                                                                                                      },
                                                                                                                                                                      "mutations": {
                                                                                                                                                                        "ORF3a": [
                                                                                                                                                                          "D222H"
                                                                                                                                                                        ],
                                                                                                                                                                        "nuc": [
                                                                                                                                                                          "T11050C",
                                                                                                                                                                          "G17721T",
                                                                                                                                                                          "C19554T",
                                                                                                                                                                          "G26056C"
                                                                                                                                                                        ]
                                                                                                                                                                      }
                                                                                                                                                                    },
                                                                                                                                                                    "name": "Kenya/C80821/2021",
                                                                                                                                                                    "node_attrs": {

                                                                                                                                                                      "author": {
                                                                                                                                                                        "author": "Githinji et al et al",
                                                                                                                                                                        "value": "Githinji et al et al"
                                                                                                                                                                      },
                                                                                                                                                                      "clade_membership": {
                                                                                                                                                                        "value": "20A"
                                                                                                                                                                      },
                                                                                                                                                                      "country": {
                                                                                                                                                                        "value": "Africa"
                                                                                                                                                                      },
                                                                                                                                                                      "div": 20,
                                                                                                                                                                      "division": {
                                                                                                                                                                        "value": "Africa"
                                                                                                                                                                      },
                                                                                                                                                                      "division_exposure": {
                                                                                                                                                                        "value": "Africa"
                                                                                                                                                                      },
                                                                                                                                                                      "gisaid_epi_isl": {
                                                                                                                                                                        "value": "EPI_ISL_969004"
                                                                                                                                                                      },
                                                                                                                                                                      "host": {
                                                                                                                                                                        "value": "Human"
                                                                                                                                                                      },
                                                                                                                                                                      "custom_location": {
                                                                                                                                                                        "confidence": {
                                                                                                                                                                          "Africa": 1.0
                                                                                                                                                                        },
                                                                                                                                                                        "entropy": -1.000088900581841e-12,
                                                                                                                                                                        "value": "Africa"
                                                                                                                                                                      },
                                                                                                                                                                      "num_date": {
                                                                                                                                                                        "confidence": [
                                                                                                                                                                          2021.0561643835617,
                                                                                                                                                                          2021.0561643835617
                                                                                                                                                                        ],
                                                                                                                                                                        "value": 2021.0561643835617
                                                                                                                                                                      },
                                                                                                                                                                      "originating_lab": {
                                                                                                                                                                        "value": "KEMRI-Wellcome Trust Research Programme/KEMRI-CGMR-C Kilifi"
                                                                                                                                                                      },
                                                                                                                                                                      "pangolin_lineage": {
                                                                                                                                                                        "value": "B.1"
                                                                                                                                                                      },
                                                                                                                                                                      "recency": {
                                                                                                                                                                        "value": "One month ago"
                                                                                                                                                                      },
                                                                                                                                                                      "region": {
                                                                                                                                                                        "value": "Africa"
                                                                                                                                                                      },
                                                                                                                                                                      "region_exposure": {
                                                                                                                                                                        "value": "Africa"
                                                                                                                                                                      },

                                                                                                                                                                      "subclade_membership": {
                                                                                                                                                                        "value": "20A"
                                                                                                                                                                      },
                                                                                                                                                                      "submitting_lab": {
                                                                                                                                                                        "value": "KEMRI-Wellcome Trust Research Programme/KEMRI-CGMR-C Kilifi"
                                                                                                                                                                      },
                                                                                                                                                                      "url": "https://www.gisaid.org"
                                                                                                                                                                    }
                                                                                                                                                                  },
                                                                                                                                                                  {
                                                                                                                                                                    "branch_attrs": {
                                                                                                                                                                      "labels": {
                                                                                                                                                                        "aa": "ORF1a: V2496L; ORF3a: L52F"
                                                                                                                                                                      },
                                                                                                                                                                      "mutations": {
                                                                                                                                                                        "ORF1a": [
                                                                                                                                                                          "V2496L"
                                                                                                                                                                        ],
                                                                                                                                                                        "ORF3a": [
                                                                                                                                                                          "L52F"
                                                                                                                                                                        ],
                                                                                                                                                                        "nuc": [
                                                                                                                                                                          "G7751T",
                                                                                                                                                                          "T16944C",
                                                                                                                                                                          "C25546T"
                                                                                                                                                                        ]
                                                                                                                                                                      }
                                                                                                                                                                    },
                                                                                                                                                                    "children": [
                                                                                                                                                                      {
                                                                                                                                                                        "branch_attrs": {
                                                                                                                                                                          "labels": {
                                                                                                                                                                            "aa": "N: I205T"
                                                                                                                                                                          },
                                                                                                                                                                          "mutations": {
                                                                                                                                                                            "N": [
                                                                                                                                                                              "I205T"
                                                                                                                                                                            ],
                                                                                                                                                                            "nuc": [
                                                                                                                                                                              "T28887C"
                                                                                                                                                                            ]
                                                                                                                                                                          }
                                                                                                                                                                        },
                                                                                                                                                                        "name": "Kenya/C75825/2020",
                                                                                                                                                                        "node_attrs": {

                                                                                                                                                                          "author": {
                                                                                                                                                                            "author": "Githinji et al et al",
                                                                                                                                                                            "value": "Githinji et al et al"
                                                                                                                                                                          },
                                                                                                                                                                          "clade_membership": {
                                                                                                                                                                            "value": "20A"
                                                                                                                                                                          },
                                                                                                                                                                          "country": {
                                                                                                                                                                            "value": "Africa"
                                                                                                                                                                          },
                                                                                                                                                                          "div": 20,
                                                                                                                                                                          "division": {
                                                                                                                                                                            "value": "Africa"
                                                                                                                                                                          },
```
