## Supplementary Data 2 for "Emergence of the novel SARS-CoV-2 lineage P.4.1 and massive spread of P.2 in South Brazil": ncov_CVL_RS_South_America_14Abr2021.json (part 16 of 64)

```
                                                                                                                                                                          "division_exposure": {
                                                                                                                                                                            "value": "Africa"
                                                                                                                                                                          },
                                                                                                                                                                          "gisaid_epi_isl": {
                                                                                                                                                                            "value": "EPI_ISL_968807"
                                                                                                                                                                          },
                                                                                                                                                                          "host": {
                                                                                                                                                                            "value": "Human"
                                                                                                                                                                          },
                                                                                                                                                                          "custom_location": {
                                                                                                                                                                            "confidence": {
                                                                                                                                                                              "Africa": 1.0
                                                                                                                                                                            },
                                                                                                                                                                            "entropy": -1.000088900581841e-12,
                                                                                                                                                                            "value": "Africa"
                                                                                                                                                                          },
                                                                                                                                                                          "num_date": {
                                                                                                                                                                            "confidence": [
                                                                                                                                                                              2020.938524590164,
                                                                                                                                                                              2020.938524590164
                                                                                                                                                                            ],
                                                                                                                                                                            "value": 2020.938524590164
                                                                                                                                                                          },
                                                                                                                                                                          "originating_lab": {
                                                                                                                                                                            "value": "KEMRI-Wellcome Trust Research Programme/KEMRI-CGMR-C Kilifi"
                                                                                                                                                                          },
                                                                                                                                                                          "pangolin_lineage": {
                                                                                                                                                                            "value": "B.1"
                                                                                                                                                                          },
                                                                                                                                                                          "recency": {
                                                                                                                                                                            "value": "One month ago"
                                                                                                                                                                          },
                                                                                                                                                                          "region": {
                                                                                                                                                                            "value": "Africa"
                                                                                                                                                                          },
                                                                                                                                                                          "region_exposure": {
                                                                                                                                                                            "value": "Africa"
                                                                                                                                                                          },

                                                                                                                                                                          "subclade_membership": {
                                                                                                                                                                            "value": "20A"
                                                                                                                                                                          },
                                                                                                                                                                          "submitting_lab": {
                                                                                                                                                                            "value": "KEMRI-Wellcome Trust Research Programme/KEMRI-CGMR-C Kilifi"
                                                                                                                                                                          },
                                                                                                                                                                          "url": "https://www.gisaid.org"
                                                                                                                                                                        }
                                                                                                                                                                      },
                                                                                                                                                                      {
                                                                                                                                                                        "branch_attrs": {
                                                                                                                                                                          "mutations": {}
                                                                                                                                                                        },
                                                                                                                                                                        "name": "Kenya/C75834/2020",
                                                                                                                                                                        "node_attrs": {

                                                                                                                                                                          "author": {
                                                                                                                                                                            "author": "Githinji et al et al",
                                                                                                                                                                            "value": "Githinji et al et al"
                                                                                                                                                                          },
                                                                                                                                                                          "clade_membership": {
                                                                                                                                                                            "value": "20A"
                                                                                                                                                                          },
                                                                                                                                                                          "country": {
                                                                                                                                                                            "value": "Africa"
                                                                                                                                                                          },
                                                                                                                                                                          "div": 19,
                                                                                                                                                                          "division": {
                                                                                                                                                                            "value": "Africa"
                                                                                                                                                                          },
                                                                                                                                                                          "division_exposure": {
                                                                                                                                                                            "value": "Africa"
                                                                                                                                                                          },
                                                                                                                                                                          "gisaid_epi_isl": {
                                                                                                                                                                            "value": "EPI_ISL_968813"
                                                                                                                                                                          },
                                                                                                                                                                          "host": {
                                                                                                                                                                            "value": "Human"
                                                                                                                                                                          },
                                                                                                                                                                          "custom_location": {
                                                                                                                                                                            "confidence": {
                                                                                                                                                                              "Africa": 1.0
                                                                                                                                                                            },
                                                                                                                                                                            "entropy": -1.000088900581841e-12,
                                                                                                                                                                            "value": "Africa"
                                                                                                                                                                          },
                                                                                                                                                                          "num_date": {
                                                                                                                                                                            "confidence": [
                                                                                                                                                                              2020.938524590164,
                                                                                                                                                                              2020.938524590164
                                                                                                                                                                            ],
                                                                                                                                                                            "value": 2020.938524590164
                                                                                                                                                                          },
                                                                                                                                                                          "originating_lab": {
                                                                                                                                                                            "value": "KEMRI-Wellcome Trust Research Programme/KEMRI-CGMR-C Kilifi"
                                                                                                                                                                          },
                                                                                                                                                                          "pangolin_lineage": {
                                                                                                                                                                            "value": "B.1"
                                                                                                                                                                          },
                                                                                                                                                                          "recency": {
                                                                                                                                                                            "value": "One month ago"
                                                                                                                                                                          },
                                                                                                                                                                          "region": {
                                                                                                                                                                            "value": "Africa"
                                                                                                                                                                          },
                                                                                                                                                                          "region_exposure": {
                                                                                                                                                                            "value": "Africa"
                                                                                                                                                                          },

                                                                                                                                                                          "subclade_membership": {
                                                                                                                                                                            "value": "20A"
                                                                                                                                                                          },
                                                                                                                                                                          "submitting_lab": {
                                                                                                                                                                            "value": "KEMRI-Wellcome Trust Research Programme/KEMRI-CGMR-C Kilifi"
                                                                                                                                                                          },
                                                                                                                                                                          "url": "https://www.gisaid.org"
                                                                                                                                                                        }
                                                                                                                                                                      }
                                                                                                                                                                    ],
                                                                                                                                                                    "name": "NODE_0001076",
                                                                                                                                                                    "node_attrs": {
                                                                                                                                                                      "clade_membership": {
                                                                                                                                                                        "value": "20A"
                                                                                                                                                                      },
                                                                                                                                                                      "div": 19,
                                                                                                                                                                      "custom_location": {
                                                                                                                                                                        "confidence": {
                                                                                                                                                                          "Africa": 0.9994062056939674
                                                                                                                                                                        },
                                                                                                                                                                        "entropy": 0.0054497784677727465,
                                                                                                                                                                        "value": "Africa"
                                                                                                                                                                      },
                                                                                                                                                                      "num_date": {
                                                                                                                                                                        "confidence": [
                                                                                                                                                                          2020.8948831802506,
                                                                                                                                                                          2020.9383752062563
                                                                                                                                                                        ],
                                                                                                                                                                        "value": 2020.9298731200693
                                                                                                                                                                      },
                                                                                                                                                                      "subclade_membership": {
                                                                                                                                                                        "value": "20A"
                                                                                                                                                                      }
                                                                                                                                                                    }
                                                                                                                                                                  }
                                                                                                                                                                ],
                                                                                                                                                                "name": "NODE_0001074",
                                                                                                                                                                "node_attrs": {
                                                                                                                                                                  "clade_membership": {
                                                                                                                                                                    "value": "20A"
                                                                                                                                                                  },
                                                                                                                                                                  "div": 16,
                                                                                                                                                                  "custom_location": {
                                                                                                                                                                    "confidence": {
                                                                                                                                                                      "Africa": 0.9999509623040846
                                                                                                                                                                    },
                                                                                                                                                                    "entropy": 0.0005613737073532159,
                                                                                                                                                                    "value": "Africa"
                                                                                                                                                                  },
                                                                                                                                                                  "num_date": {
                                                                                                                                                                    "confidence": [
                                                                                                                                                                      2020.7862127507742,
                                                                                                                                                                      2020.9231700271812
                                                                                                                                                                    ],
                                                                                                                                                                    "value": 2020.8669740270352
                                                                                                                                                                  },
                                                                                                                                                                  "subclade_membership": {
                                                                                                                                                                    "value": "20A"
                                                                                                                                                                  }
                                                                                                                                                                }
                                                                                                                                                              }
                                                                                                                                                            ],
                                                                                                                                                            "name": "NODE_0001071",
                                                                                                                                                            "node_attrs": {
                                                                                                                                                              "clade_membership": {
                                                                                                                                                                "value": "20A"
                                                                                                                                                              },
                                                                                                                                                              "div": 14,
                                                                                                                                                              "custom_location": {
                                                                                                                                                                "confidence": {
                                                                                                                                                                  "Africa": 0.9997303230916423
                                                                                                                                                                },
                                                                                                                                                                "entropy": 0.0026279916308485267,
                                                                                                                                                                "value": "Africa"
                                                                                                                                                              },
                                                                                                                                                              "num_date": {
                                                                                                                                                                "confidence": [
                                                                                                                                                                  2020.7329857798263,
                                                                                                                                                                  2020.8986889237324
                                                                                                                                                                ],
                                                                                                                                                                "value": 2020.8257790862483
                                                                                                                                                              },
                                                                                                                                                              "subclade_membership": {
                                                                                                                                                                "value": "20A"
                                                                                                                                                              }
                                                                                                                                                            }
                                                                                                                                                          }
                                                                                                                                                        ],
                                                                                                                                                        "name": "NODE_0001070",
                                                                                                                                                        "node_attrs": {
                                                                                                                                                          "clade_membership": {
                                                                                                                                                            "value": "20A"
                                                                                                                                                          },
                                                                                                                                                          "div": 12,
                                                                                                                                                          "custom_location": {
                                                                                                                                                            "confidence": {
                                                                                                                                                              "Africa": 0.9568782035077967,
                                                                                                                                                              "Asia": 0.0056727009408457756,
                                                                                                                                                              "Europe": 0.02934473852660853,
                                                                                                                                                              "South America": 0.005936705425298892
                                                                                                                                                            },
                                                                                                                                                            "entropy": 0.2189873928309023,
                                                                                                                                                            "value": "Africa"
                                                                                                                                                          },
                                                                                                                                                          "num_date": {
                                                                                                                                                            "confidence": [
                                                                                                                                                              2020.680589603412,
                                                                                                                                                              2020.86988879686
                                                                                                                                                            ],
                                                                                                                                                            "value": 2020.7779678867857
                                                                                                                                                          },
                                                                                                                                                          "subclade_membership": {
                                                                                                                                                            "value": "20A"
                                                                                                                                                          }
                                                                                                                                                        }
                                                                                                                                                      }
                                                                                                                                                    ],
                                                                                                                                                    "name": "NODE_0001069",
                                                                                                                                                    "node_attrs": {
                                                                                                                                                      "clade_membership": {
                                                                                                                                                        "value": "20A"
                                                                                                                                                      },
                                                                                                                                                      "div": 5,
                                                                                                                                                      "custom_location": {
                                                                                                                                                        "confidence": {
                                                                                                                                                          "Africa": 0.25745780695256065,
                                                                                                                                                          "Asia": 0.1317476296200934,
                                                                                                                                                          "Europe": 0.37339813575153646,
                                                                                                                                                          "North America": 0.1476355110559713
                                                                                                                                                        },
                                                                                                                                                        "entropy": 1.4863856508976772,
                                                                                                                                                        "value": "Europe"
                                                                                                                                                      },
                                                                                                                                                      "num_date": {
                                                                                                                                                        "confidence": [
                                                                                                                                                          2020.2550422872314,
                                                                                                                                                          2020.702480165938
                                                                                                                                                        ],
                                                                                                                                                        "value": 2020.4720794752625
                                                                                                                                                      },
                                                                                                                                                      "subclade_membership": {
                                                                                                                                                        "value": "20A"
                                                                                                                                                      }
                                                                                                                                                    }
                                                                                                                                                  }
                                                                                                                                                ],
                                                                                                                                                "name": "NODE_0001241",
                                                                                                                                                "node_attrs": {
                                                                                                                                                  "clade_membership": {
                                                                                                                                                    "value": "20A"
                                                                                                                                                  },
                                                                                                                                                  "div": 4,
                                                                                                                                                  "custom_location": {
                                                                                                                                                    "confidence": {
                                                                                                                                                      "Africa": 0.07247471755815532,
                                                                                                                                                      "Asia": 0.40228528415840425,
                                                                                                                                                      "Europe": 0.39656061243282664,
                                                                                                                                                      "South America": 0.10434026333891872
                                                                                                                                                    },
                                                                                                                                                    "entropy": 1.2519011416955927,
                                                                                                                                                    "value": "Asia"
                                                                                                                                                  },
                                                                                                                                                  "num_date": {
                                                                                                                                                    "confidence": [
                                                                                                                                                      2020.1823915467705,
                                                                                                                                                      2020.3657243394828
                                                                                                                                                    ],
                                                                                                                                                    "value": 2020.323449543077
                                                                                                                                                  },
                                                                                                                                                  "subclade_membership": {
                                                                                                                                                    "value": "20A"
                                                                                                                                                  }
                                                                                                                                                }
                                                                                                                                              },
                                                                                                                                              {
                                                                                                                                                "branch_attrs": {
                                                                                                                                                  "mutations": {}
                                                                                                                                                },
                                                                                                                                                "children": [
                                                                                                                                                  {
                                                                                                                                                    "branch_attrs": {
                                                                                                                                                      "mutations": {}
                                                                                                                                                    },
                                                                                                                                                    "children": [
                                                                                                                                                      {
                                                                                                                                                        "branch_attrs": {
                                                                                                                                                          "mutations": {}
                                                                                                                                                        },
                                                                                                                                                        "name": "England/LIVE-9EFFB/2020",
                                                                                                                                                        "node_attrs": {
                                                                                                                                                          "author": {
                                                                                                                                                            "author": "Sam Haldenby et al",
                                                                                                                                                            "paper_url": "https://virological.org/t/preliminary-analysis-of-sars-cov-2-importation-establishment-of-uk-transmission-lineages/507",
                                                                                                                                                            "title": "Preliminary analysis of SARS-CoV-2 importation & establishment of UK transmission lineages",
                                                                                                                                                            "value": "Sam Haldenby et al A"
                                                                                                                                                          },
                                                                                                                                                          "clade_membership": {
                                                                                                                                                            "value": "20A"
                                                                                                                                                          },
                                                                                                                                                          "country": {
                                                                                                                                                            "value": "Europe"
                                                                                                                                                          },
                                                                                                                                                          "div": 4,
                                                                                                                                                          "division": {
                                                                                                                                                            "value": "Europe"
                                                                                                                                                          },
                                                                                                                                                          "division_exposure": {
                                                                                                                                                            "value": "Europe"
                                                                                                                                                          },
                                                                                                                                                          "gisaid_epi_isl": {
                                                                                                                                                            "value": "EPI_ISL_453418"
                                                                                                                                                          },
                                                                                                                                                          "host": {
                                                                                                                                                            "value": "Human"
                                                                                                                                                          },
                                                                                                                                                          "custom_location": {
                                                                                                                                                            "confidence": {
                                                                                                                                                              "Europe": 1.0
                                                                                                                                                            },
                                                                                                                                                            "entropy": -1.000088900581841e-12,
                                                                                                                                                            "value": "Europe"
                                                                                                                                                          },
                                                                                                                                                          "num_date": {
                                                                                                                                                            "confidence": [
                                                                                                                                                              2020.2882513661202,
                                                                                                                                                              2020.2882513661202
                                                                                                                                                            ],
                                                                                                                                                            "value": 2020.2882513661202
                                                                                                                                                          },
                                                                                                                                                          "originating_lab": {
                                                                                                                                                            "value": "Liverpool Clinical Laboratories"
                                                                                                                                                          },
                                                                                                                                                          "pangolin_lineage": {
                                                                                                                                                            "value": "B.1"
                                                                                                                                                          },
                                                                                                                                                          "recency": {
                                                                                                                                                            "value": "Older"
                                                                                                                                                          },
                                                                                                                                                          "region": {
                                                                                                                                                            "value": "Europe"
                                                                                                                                                          },
                                                                                                                                                          "region_exposure": {
                                                                                                                                                            "value": "Europe"
                                                                                                                                                          },
                                                                                                                                                          "subclade_membership": {
                                                                                                                                                            "value": "20A"
                                                                                                                                                          },
                                                                                                                                                          "submitting_lab": {
                                                                                                                                                            "value": "COVID-19 Genomics UK (COG-UK) Consortium"
                                                                                                                                                          },
                                                                                                                                                          "url": "https://www.gisaid.org"
                                                                                                                                                        }
                                                                                                                                                      },
                                                                                                                                                      {
                                                                                                                                                        "branch_attrs": {
                                                                                                                                                          "mutations": {}
                                                                                                                                                        },
                                                                                                                                                        "name": "Finland/12A46SVI/2020",
                                                                                                                                                        "node_attrs": {

                                                                                                                                                          "author": {
                                                                                                                                                            "author": "Teemu Smura et al",
                                                                                                                                                            "value": "Teemu Smura et al B"
                                                                                                                                                          },
                                                                                                                                                          "clade_membership": {
                                                                                                                                                            "value": "20A"
                                                                                                                                                          },
                                                                                                                                                          "country": {
                                                                                                                                                            "value": "Europe"
                                                                                                                                                          },
                                                                                                                                                          "div": 4,
                                                                                                                                                          "division": {
                                                                                                                                                            "value": "Europe"
                                                                                                                                                          },
                                                                                                                                                          "division_exposure": {
                                                                                                                                                            "value": "Europe"
                                                                                                                                                          },
                                                                                                                                                          "gisaid_epi_isl": {
                                                                                                                                                            "value": "EPI_ISL_481540"
                                                                                                                                                          },
                                                                                                                                                          "host": {
                                                                                                                                                            "value": "Human"
                                                                                                                                                          },
                                                                                                                                                          "custom_location": {
                                                                                                                                                            "confidence": {
                                                                                                                                                              "Europe": 1.0
                                                                                                                                                            },
                                                                                                                                                            "entropy": -1.000088900581841e-12,
                                                                                                                                                            "value": "Europe"
                                                                                                                                                          },
                                                                                                                                                          "num_date": {
                                                                                                                                                            "confidence": [
                                                                                                                                                              2020.2800546448088,
                                                                                                                                                              2020.2800546448088
                                                                                                                                                            ],
                                                                                                                                                            "value": 2020.2800546448088
                                                                                                                                                          },
                                                                                                                                                          "originating_lab": {
                                                                                                                                                            "value": "Department of Virology and Immunology, University of Helsinki and Helsinki University Hospital, Huslab Finland"
                                                                                                                                                          },
                                                                                                                                                          "pangolin_lineage": {
                                                                                                                                                            "value": "B.1"
                                                                                                                                                          },
                                                                                                                                                          "recency": {
                                                                                                                                                            "value": "Older"
                                                                                                                                                          },
                                                                                                                                                          "region": {
                                                                                                                                                            "value": "Europe"
                                                                                                                                                          },
                                                                                                                                                          "region_exposure": {
                                                                                                                                                            "value": "Europe"
                                                                                                                                                          },

                                                                                                                                                          "subclade_membership": {
                                                                                                                                                            "value": "20A"
                                                                                                                                                          },
                                                                                                                                                          "submitting_lab": {
                                                                                                                                                            "value": "Department of Virology, Faculty of Medicine, University of Helsinki, Helsinki, Finland"
                                                                                                                                                          },
                                                                                                                                                          "url": "https://www.gisaid.org"
                                                                                                                                                        }
                                                                                                                                                      }
                                                                                                                                                    ],
                                                                                                                                                    "name": "NODE_0001250",
                                                                                                                                                    "node_attrs": {
                                                                                                                                                      "clade_membership": {
                                                                                                                                                        "value": "20A"
                                                                                                                                                      },
                                                                                                                                                      "div": 4,
                                                                                                                                                      "custom_location": {
                                                                                                                                                        "confidence": {
                                                                                                                                                          "Africa": 0.006784009167877577,
                                                                                                                                                          "Asia": 0.02722512099828512,
                                                                                                                                                          "Europe": 0.9559358147188883,
                                                                                                                                                          "South America": 0.009320050309747084
                                                                                                                                                        },
                                                                                                                                                        "entropy": 0.22435059233951843,
                                                                                                                                                        "value": "Europe"
                                                                                                                                                      },
                                                                                                                                                      "num_date": {
                                                                                                                                                        "confidence": [
                                                                                                                                                          2020.2543898988133,
                                                                                                                                                          2020.2800546448088
                                                                                                                                                        ],
                                                                                                                                                        "value": 2020.2764729795852
                                                                                                                                                      },
                                                                                                                                                      "subclade_membership": {
                                                                                                                                                        "value": "20A"
                                                                                                                                                      }
                                                                                                                                                    }
                                                                                                                                                  },
                                                                                                                                                  {
                                                                                                                                                    "branch_attrs": {
                                                                                                                                                      "mutations": {}
                                                                                                                                                    },
                                                                                                                                                    "children": [
                                                                                                                                                      {
                                                                                                                                                        "branch_attrs": {
                                                                                                                                                          "mutations": {}
                                                                                                                                                        },
                                                                                                                                                        "children": [
                                                                                                                                                          {
                                                                                                                                                            "branch_attrs": {
                                                                                                                                                              "mutations": {}
                                                                                                                                                            },
                                                                                                                                                            "name": "UnitedArabEmirates/L2004034680/2020",
                                                                                                                                                            "node_attrs": {

                                                                                                                                                              "author": {
                                                                                                                                                                "author": "Ahmad Abou Tayoun et al",
                                                                                                                                                                "value": "Ahmad Abou Tayoun et al B"
                                                                                                                                                              },
                                                                                                                                                              "clade_membership": {
                                                                                                                                                                "value": "20A"
                                                                                                                                                              },
                                                                                                                                                              "country": {
                                                                                                                                                                "value": "Asia"
                                                                                                                                                              },
                                                                                                                                                              "div": 4,
                                                                                                                                                              "division": {
                                                                                                                                                                "value": "Asia"
                                                                                                                                                              },
                                                                                                                                                              "division_exposure": {
                                                                                                                                                                "value": "Asia"
                                                                                                                                                              },
                                                                                                                                                              "gisaid_epi_isl": {
                                                                                                                                                                "value": "EPI_ISL_520671"
                                                                                                                                                              },
                                                                                                                                                              "host": {
                                                                                                                                                                "value": "Human"
                                                                                                                                                              },
                                                                                                                                                              "custom_location": {
                                                                                                                                                                "confidence": {
                                                                                                                                                                  "Asia": 1.0
                                                                                                                                                                },
                                                                                                                                                                "entropy": -1.000088900581841e-12,
                                                                                                                                                                "value": "Asia"
                                                                                                                                                              },
                                                                                                                                                              "num_date": {
                                                                                                                                                                "confidence": [
                                                                                                                                                                  2020.2964480874316,
                                                                                                                                                                  2020.2964480874316
                                                                                                                                                                ],
                                                                                                                                                                "value": 2020.2964480874316
                                                                                                                                                              },
                                                                                                                                                              "originating_lab": {
                                                                                                                                                                "value": "Mohammed Bin Rashid University of Medicine and Health Sciences"
                                                                                                                                                              },
                                                                                                                                                              "pangolin_lineage": {
                                                                                                                                                                "value": "B.1"
                                                                                                                                                              },
                                                                                                                                                              "recency": {
                                                                                                                                                                "value": "Older"
                                                                                                                                                              },
                                                                                                                                                              "region": {
                                                                                                                                                                "value": "Asia"
                                                                                                                                                              },
                                                                                                                                                              "region_exposure": {
                                                                                                                                                                "value": "Asia"
                                                                                                                                                              },

                                                                                                                                                              "subclade_membership": {
                                                                                                                                                                "value": "20A"
                                                                                                                                                              },
                                                                                                                                                              "submitting_lab": {
                                                                                                                                                                "value": "Al Jalila Genomics Center"
                                                                                                                                                              },
                                                                                                                                                              "url": "https://www.gisaid.org"
                                                                                                                                                            }
                                                                                                                                                          },
                                                                                                                                                          {
                                                                                                                                                            "branch_attrs": {
                                                                                                                                                              "mutations": {}
                                                                                                                                                            },
                                                                                                                                                            "name": "Kenya/C1357/2020",
                                                                                                                                                            "node_attrs": {
                                                                                                                                                              "author": {
                                                                                                                                                                "author": "Githinji G. et al 2020 et al",
                                                                                                                                                                "paper_url": "https://virological.org/t/introduction-and-local-transmission-of-sars-cov-2-cases-in-kenya/497",
                                                                                                                                                                "title": "Introduction and local transmission of SARS-CoV-2 cases in Kenya",
                                                                                                                                                                "value": "Githinji G. et al 2020 et al"
                                                                                                                                                              },
                                                                                                                                                              "clade_membership": {
                                                                                                                                                                "value": "20A"
                                                                                                                                                              },
                                                                                                                                                              "country": {
                                                                                                                                                                "value": "Africa"
                                                                                                                                                              },
                                                                                                                                                              "div": 4,
                                                                                                                                                              "division": {
                                                                                                                                                                "value": "Africa"
                                                                                                                                                              },
                                                                                                                                                              "division_exposure": {
                                                                                                                                                                "value": "Africa"
                                                                                                                                                              },
                                                                                                                                                              "gisaid_epi_isl": {
                                                                                                                                                                "value": "EPI_ISL_457858"
                                                                                                                                                              },
                                                                                                                                                              "host": {
                                                                                                                                                                "value": "Human"
                                                                                                                                                              },
                                                                                                                                                              "custom_location": {
                                                                                                                                                                "confidence": {
                                                                                                                                                                  "Africa": 0.9999999999999999
                                                                                                                                                                },
                                                                                                                                                                "entropy": -9.99866855976916e-13,
                                                                                                                                                                "value": "Africa"
                                                                                                                                                              },
                                                                                                                                                              "num_date": {
                                                                                                                                                                "confidence": [
                                                                                                                                                                  2020.301912568306,
                                                                                                                                                                  2020.301912568306
                                                                                                                                                                ],
                                                                                                                                                                "value": 2020.301912568306
                                                                                                                                                              },
                                                                                                                                                              "originating_lab": {
                                                                                                                                                                "value": "KEMRI-CGMR-C"
                                                                                                                                                              },
                                                                                                                                                              "pangolin_lineage": {
                                                                                                                                                                "value": "B.1"
                                                                                                                                                              },
                                                                                                                                                              "recency": {
                                                                                                                                                                "value": "Older"
                                                                                                                                                              },
                                                                                                                                                              "region": {
                                                                                                                                                                "value": "Africa"
                                                                                                                                                              },
                                                                                                                                                              "region_exposure": {
                                                                                                                                                                "value": "Africa"
                                                                                                                                                              },

                                                                                                                                                              "subclade_membership": {
                                                                                                                                                                "value": "20A"
                                                                                                                                                              },
                                                                                                                                                              "submitting_lab": {
                                                                                                                                                                "value": "KEMRI-Wellcome Trust Research Programme/KEMRI-CGMR-C Kilifi"
                                                                                                                                                              },
                                                                                                                                                              "url": "https://www.gisaid.org"
                                                                                                                                                            }
                                                                                                                                                          }
                                                                                                                                                        ],
                                                                                                                                                        "name": "NODE_0001252",
                                                                                                                                                        "node_attrs": {
                                                                                                                                                          "clade_membership": {
                                                                                                                                                            "value": "20A"
                                                                                                                                                          },
                                                                                                                                                          "div": 4,
                                                                                                                                                          "custom_location": {
                                                                                                                                                            "confidence": {
                                                                                                                                                              "Africa": 0.2946283264019477,
                                                                                                                                                              "Asia": 0.4162248879510469,
                                                                                                                                                              "Europe": 0.26922456994754146,
                                                                                                                                                              "South America": 0.019069171781808773
                                                                                                                                                            },
                                                                                                                                                            "entropy": 1.1603697049100943,
                                                                                                                                                            "value": "Asia"
                                                                                                                                                          },
                                                                                                                                                          "num_date": {
                                                                                                                                                            "confidence": [
                                                                                                                                                              2020.2663427521627,
                                                                                                                                                              2020.2964480874316
                                                                                                                                                            ],
                                                                                                                                                            "value": 2020.2964480874316
                                                                                                                                                          },
                                                                                                                                                          "subclade_membership": {
                                                                                                                                                            "value": "20A"
                                                                                                                                                          }
                                                                                                                                                        }
                                                                                                                                                      },
                                                                                                                                                      {
                                                                                                                                                        "branch_attrs": {
                                                                                                                                                          "mutations": {}
                                                                                                                                                        },
                                                                                                                                                        "children": [
                                                                                                                                                          {
                                                                                                                                                            "branch_attrs": {
                                                                                                                                                              "mutations": {}
                                                                                                                                                            },
                                                                                                                                                            "children": [
                                                                                                                                                              {
                                                                                                                                                                "branch_attrs": {
                                                                                                                                                                  "mutations": {}
                                                                                                                                                                },
                                                                                                                                                                "name": "SaudiArabia/KAUST-JEDDAH538/2020",
                                                                                                                                                                "node_attrs": {

                                                                                                                                                                  "author": {
                                                                                                                                                                    "author": "Sara Mfarrej et al",
                                                                                                                                                                    "value": "Sara Mfarrej et al"
                                                                                                                                                                  },
                                                                                                                                                                  "clade_membership": {
                                                                                                                                                                    "value": "20A"
                                                                                                                                                                  },
                                                                                                                                                                  "country": {
                                                                                                                                                                    "value": "Asia"
                                                                                                                                                                  },
                                                                                                                                                                  "div": 4,
                                                                                                                                                                  "division": {
                                                                                                                                                                    "value": "Asia"
                                                                                                                                                                  },
                                                                                                                                                                  "division_exposure": {
                                                                                                                                                                    "value": "Asia"
                                                                                                                                                                  },
                                                                                                                                                                  "gisaid_epi_isl": {
                                                                                                                                                                    "value": "EPI_ISL_512951"
                                                                                                                                                                  },
                                                                                                                                                                  "host": {
                                                                                                                                                                    "value": "Human"
                                                                                                                                                                  },
                                                                                                                                                                  "custom_location": {
                                                                                                                                                                    "confidence": {
                                                                                                                                                                      "Asia": 1.0
                                                                                                                                                                    },
                                                                                                                                                                    "entropy": -1.000088900581841e-12,
                                                                                                                                                                    "value": "Asia"
                                                                                                                                                                  },
                                                                                                                                                                  "num_date": {
                                                                                                                                                                    "confidence": [
                                                                                                                                                                      2020.3101092896175,
                                                                                                                                                                      2020.3101092896175
                                                                                                                                                                    ],
                                                                                                                                                                    "value": 2020.3101092896175
                                                                                                                                                                  },
                                                                                                                                                                  "originating_lab": {
                                                                                                                                                                    "value": "Pathogen Genomics Lab King Abdullah University of Science and Technology(KAUST)"
                                                                                                                                                                  },
                                                                                                                                                                  "pangolin_lineage": {
                                                                                                                                                                    "value": "B.1"
                                                                                                                                                                  },
                                                                                                                                                                  "recency": {
                                                                                                                                                                    "value": "Older"
                                                                                                                                                                  },
                                                                                                                                                                  "region": {
                                                                                                                                                                    "value": "Asia"
                                                                                                                                                                  },
                                                                                                                                                                  "region_exposure": {
                                                                                                                                                                    "value": "Asia"
                                                                                                                                                                  },

                                                                                                                                                                  "subclade_membership": {
                                                                                                                                                                    "value": "20A"
                                                                                                                                                                  },
                                                                                                                                                                  "submitting_lab": {
                                                                                                                                                                    "value": "Pathogen Genomics Lab King Abdullah University of Science and Technology(KAUST)"
                                                                                                                                                                  },
                                                                                                                                                                  "url": "https://www.gisaid.org"
                                                                                                                                                                }
                                                                                                                                                              },
                                                                                                                                                              {
                                                                                                                                                                "branch_attrs": {
                                                                                                                                                                  "mutations": {}
                                                                                                                                                                },
                                                                                                                                                                "name": "Italy/CAM-TIGEM-849/2020",
                                                                                                                                                                "node_attrs": {

                                                                                                                                                                  "author": {
                                                                                                                                                                    "author": "Antonio Grimaldi et al",
                                                                                                                                                                    "value": "Antonio Grimaldi et al"
                                                                                                                                                                  },
                                                                                                                                                                  "clade_membership": {
                                                                                                                                                                    "value": "20A"
                                                                                                                                                                  },
                                                                                                                                                                  "country": {
                                                                                                                                                                    "value": "Europe"
                                                                                                                                                                  },
                                                                                                                                                                  "div": 4,
                                                                                                                                                                  "division": {
                                                                                                                                                                    "value": "Europe"
                                                                                                                                                                  },
                                                                                                                                                                  "division_exposure": {
                                                                                                                                                                    "value": "Europe"
                                                                                                                                                                  },
                                                                                                                                                                  "gisaid_epi_isl": {
                                                                                                                                                                    "value": "EPI_ISL_1086122"
                                                                                                                                                                  },
                                                                                                                                                                  "host": {
                                                                                                                                                                    "value": "Human"
                                                                                                                                                                  },
                                                                                                                                                                  "custom_location": {
                                                                                                                                                                    "confidence": {
                                                                                                                                                                      "Europe": 1.0
                                                                                                                                                                    },
                                                                                                                                                                    "entropy": -1.000088900581841e-12,
                                                                                                                                                                    "value": "Europe"
                                                                                                                                                                  },
                                                                                                                                                                  "num_date": {
                                                                                                                                                                    "confidence": [
                                                                                                                                                                      2020.3155737704917,
                                                                                                                                                                      2020.3155737704917
                                                                                                                                                                    ],
                                                                                                                                                                    "value": 2020.3155737704917
                                                                                                                                                                  },
                                                                                                                                                                  "originating_lab": {
                                                                                                                                                                    "value": "IZSM"
                                                                                                                                                                  },
                                                                                                                                                                  "pangolin_lineage": {
                                                                                                                                                                    "value": "B.1"
                                                                                                                                                                  },
                                                                                                                                                                  "recency": {
                                                                                                                                                                    "value": "3-7 days ago"
                                                                                                                                                                  },
                                                                                                                                                                  "region": {
                                                                                                                                                                    "value": "Europe"
                                                                                                                                                                  },
                                                                                                                                                                  "region_exposure": {
                                                                                                                                                                    "value": "Europe"
                                                                                                                                                                  },

                                                                                                                                                                  "subclade_membership": {
                                                                                                                                                                    "value": "20A"
                                                                                                                                                                  },
                                                                                                                                                                  "submitting_lab": {
                                                                                                                                                                    "value": "TIGEM"
                                                                                                                                                                  },
                                                                                                                                                                  "url": "https://www.gisaid.org"
                                                                                                                                                                }
                                                                                                                                                              }
                                                                                                                                                            ],
                                                                                                                                                            "name": "NODE_0001255",
                                                                                                                                                            "node_attrs": {
                                                                                                                                                              "clade_membership": {
                                                                                                                                                                "value": "20A"
                                                                                                                                                              },
                                                                                                                                                              "div": 4,
                                                                                                                                                              "custom_location": {
                                                                                                                                                                "confidence": {
                                                                                                                                                                  "Africa": 0.04437996485896876,
                                                                                                                                                                  "Asia": 0.35835264671795153,
                                                                                                                                                                  "Europe": 0.5847010599492792,
                                                                                                                                                                  "South America": 0.011714807565666873
                                                                                                                                                                },
                                                                                                                                                                "entropy": 0.8785518757729025,
                                                                                                                                                                "value": "Europe"
                                                                                                                                                              },
                                                                                                                                                              "num_date": {
                                                                                                                                                                "confidence": [
                                                                                                                                                                  2020.2781264038056,
                                                                                                                                                                  2020.3101092896175
                                                                                                                                                                ],
                                                                                                                                                                "value": 2020.3101092896175
                                                                                                                                                              },
                                                                                                                                                              "subclade_membership": {
                                                                                                                                                                "value": "20A"
                                                                                                                                                              }
                                                                                                                                                            }
                                                                                                                                                          },
                                                                                                                                                          {
                                                                                                                                                            "branch_attrs": {
                                                                                                                                                              "mutations": {}
                                                                                                                                                            },
                                                                                                                                                            "children": [
                                                                                                                                                              {
                                                                                                                                                                "branch_attrs": {
                                                                                                                                                                  "mutations": {}
                                                                                                                                                                },
                                                                                                                                                                "children": [
                                                                                                                                                                  {
                                                                                                                                                                    "branch_attrs": {
                                                                                                                                                                      "mutations": {}
                                                                                                                                                                    },
                                                                                                                                                                    "name": "Ireland/D-NVRL-AIIDV0004v2/2020",
                                                                                                                                                                    "node_attrs": {
                                                                                                                                                                      "author": {
                                                                                                                                                                        "author": "Michael Carr et al",
                                                                                                                                                                        "value": "Michael Carr et al"
                                                                                                                                                                      },
                                                                                                                                                                      "clade_membership": {
                                                                                                                                                                        "value": "20A"
                                                                                                                                                                      },
                                                                                                                                                                      "country": {
                                                                                                                                                                        "value": "Europe"
                                                                                                                                                                      },
                                                                                                                                                                      "div": 4,
                                                                                                                                                                      "division": {
                                                                                                                                                                        "value": "Europe"
                                                                                                                                                                      },
                                                                                                                                                                      "division_exposure": {
                                                                                                                                                                        "value": "Europe"
                                                                                                                                                                      },
                                                                                                                                                                      "gisaid_epi_isl": {
                                                                                                                                                                        "value": "EPI_ISL_644241"
                                                                                                                                                                      },
                                                                                                                                                                      "host": {
                                                                                                                                                                        "value": "Human"
                                                                                                                                                                      },
                                                                                                                                                                      "custom_location": {
                                                                                                                                                                        "confidence": {
                                                                                                                                                                          "Europe": 1.0
                                                                                                                                                                        },
                                                                                                                                                                        "entropy": -1.000088900581841e-12,
                                                                                                                                                                        "value": "Europe"
                                                                                                                                                                      },
                                                                                                                                                                      "num_date": {
                                                                                                                                                                        "confidence": [
                                                                                                                                                                          2020.318306010929,
                                                                                                                                                                          2020.318306010929
                                                                                                                                                                        ],
                                                                                                                                                                        "value": 2020.318306010929
                                                                                                                                                                      },
                                                                                                                                                                      "originating_lab": {
                                                                                                                                                                        "value": "CEPHR / Vincent's Hospital"
                                                                                                                                                                      },
                                                                                                                                                                      "pangolin_lineage": {
                                                                                                                                                                        "value": "B.1"
                                                                                                                                                                      },
                                                                                                                                                                      "recency": {
                                                                                                                                                                        "value": "Older"
                                                                                                                                                                      },
                                                                                                                                                                      "region": {
                                                                                                                                                                        "value": "Europe"
                                                                                                                                                                      },
                                                                                                                                                                      "region_exposure": {
                                                                                                                                                                        "value": "Europe"
                                                                                                                                                                      },

                                                                                                                                                                      "subclade_membership": {
                                                                                                                                                                        "value": "20A"
                                                                                                                                                                      },
                                                                                                                                                                      "submitting_lab": {
                                                                                                                                                                        "value": "Irish Coronavirus Sequencing Consortium - National Virus Reference Laboratory"
                                                                                                                                                                      },
                                                                                                                                                                      "url": "https://www.gisaid.org"
                                                                                                                                                                    }
                                                                                                                                                                  },
                                                                                                                                                                  {
                                                                                                                                                                    "branch_attrs": {
                                                                                                                                                                      "mutations": {}
                                                                                                                                                                    },
                                                                                                                                                                    "name": "Uganda/UG015/2020",
                                                                                                                                                                    "node_attrs": {
                                                                                                                                                                      "author": {
                                                                                                                                                                        "author": "Dan Lule Bugembe et al",
                                                                                                                                                                        "paper_url": "https://dx.doi.org/10.3201/eid2610.202575",
                                                                                                                                                                        "title": "Main Routes of Entry and Genomic Diversity of SARS-CoV-2, Uganda",
                                                                                                                                                                        "value": "Dan Lule Bugembe et al"
                                                                                                                                                                      },
                                                                                                                                                                      "clade_membership": {
                                                                                                                                                                        "value": "20A"
                                                                                                                                                                      },
                                                                                                                                                                      "country": {
                                                                                                                                                                        "value": "Africa"
                                                                                                                                                                      },
                                                                                                                                                                      "div": 4,
                                                                                                                                                                      "division": {
                                                                                                                                                                        "value": "Africa"
                                                                                                                                                                      },
                                                                                                                                                                      "division_exposure": {
                                                                                                                                                                        "value": "Africa"
                                                                                                                                                                      },
                                                                                                                                                                      "gisaid_epi_isl": {
                                                                                                                                                                        "value": "EPI_ISL_451197"
                                                                                                                                                                      },
                                                                                                                                                                      "host": {
                                                                                                                                                                        "value": "Human"
                                                                                                                                                                      },
                                                                                                                                                                      "custom_location": {
                                                                                                                                                                        "confidence": {
                                                                                                                                                                          "Africa": 1.0
                                                                                                                                                                        },
                                                                                                                                                                        "entropy": -1.000088900581841e-12,
                                                                                                                                                                        "value": "Africa"
                                                                                                                                                                      },
                                                                                                                                                                      "num_date": {
                                                                                                                                                                        "confidence": [
                                                                                                                                                                          2020.3210382513662,
                                                                                                                                                                          2020.3210382513662
                                                                                                                                                                        ],
                                                                                                                                                                        "value": 2020.3210382513662
                                                                                                                                                                      },
                                                                                                                                                                      "originating_lab": {
                                                                                                                                                                        "value": "Uganda Virus Research Institute"
                                                                                                                                                                      },
                                                                                                                                                                      "pangolin_lineage": {
                                                                                                                                                                        "value": "B.1"
                                                                                                                                                                      },
                                                                                                                                                                      "recency": {
                                                                                                                                                                        "value": "Older"
                                                                                                                                                                      },
                                                                                                                                                                      "region": {
                                                                                                                                                                        "value": "Africa"
                                                                                                                                                                      },
                                                                                                                                                                      "region_exposure": {
                                                                                                                                                                        "value": "Africa"
                                                                                                                                                                      },
                                                                                                                                                                      "subclade_membership": {
                                                                                                                                                                        "value": "20A"
                                                                                                                                                                      },
                                                                                                                                                                      "submitting_lab": {
                                                                                                                                                                        "value": "MRC/UVRI & LSHTM Uganda Research Unit"
                                                                                                                                                                      },
                                                                                                                                                                      "url": "https://www.gisaid.org"
                                                                                                                                                                    }
                                                                                                                                                                  }
                                                                                                                                                                ],
                                                                                                                                                                "name": "NODE_0001258",
                                                                                                                                                                "node_attrs": {
                                                                                                                                                                  "clade_membership": {
                                                                                                                                                                    "value": "20A"
                                                                                                                                                                  },
                                                                                                                                                                  "div": 4,
                                                                                                                                                                  "custom_location": {
                                                                                                                                                                    "confidence": {
                                                                                                                                                                      "Africa": 0.5996386978712437,
                                                                                                                                                                      "Asia": 0.016975796290700496,
                                                                                                                                                                      "Europe": 0.37527919958438727,
                                                                                                                                                                      "South America": 0.007544217559141015
                                                                                                                                                                    },
                                                                                                                                                                    "entropy": 0.7850776677352715,
                                                                                                                                                                    "value": "Africa"
                                                                                                                                                                  },
                                                                                                                                                                  "num_date": {
                                                                                                                                                                    "confidence": [
                                                                                                                                                                      2020.2873086575237,
                                                                                                                                                                      2020.318306010929
                                                                                                                                                                    ],
                                                                                                                                                                    "value": 2020.318306010929
                                                                                                                                                                  },
                                                                                                                                                                  "subclade_membership": {
                                                                                                                                                                    "value": "20A"
                                                                                                                                                                  }
                                                                                                                                                                }
                                                                                                                                                              },
                                                                                                                                                              {
                                                                                                                                                                "branch_attrs": {
                                                                                                                                                                  "mutations": {}
                                                                                                                                                                },
                                                                                                                                                                "children": [
                                                                                                                                                                  {
                                                                                                                                                                    "branch_attrs": {
                                                                                                                                                                      "mutations": {}
                                                                                                                                                                    },
                                                                                                                                                                    "children": [
                                                                                                                                                                      {
                                                                                                                                                                        "branch_attrs": {
                                                                                                                                                                          "mutations": {}
                                                                                                                                                                        },
                                                                                                                                                                        "name": "Egypt/CUNCI-HGC014/2020",
                                                                                                                                                                        "node_attrs": {
                                                                                                                                                                          "author": {
                                                                                                                                                                            "author": "Zekri et al",
                                                                                                                                                                            "value": "Zekri et al"
                                                                                                                                                                          },
                                                                                                                                                                          "clade_membership": {
                                                                                                                                                                            "value": "20A"
                                                                                                                                                                          },
                                                                                                                                                                          "country": {
                                                                                                                                                                            "value": "Africa"
                                                                                                                                                                          },
                                                                                                                                                                          "div": 4,
                                                                                                                                                                          "division": {
                                                                                                                                                                            "value": "Africa"
                                                                                                                                                                          },
                                                                                                                                                                          "division_exposure": {
                                                                                                                                                                            "value": "Africa"
                                                                                                                                                                          },
                                                                                                                                                                          "genbank_accession": {
                                                                                                                                                                            "value": "MT511083.1"
                                                                                                                                                                          },
                                                                                                                                                                          "gisaid_epi_isl": {
                                                                                                                                                                            "value": "EPI_ISL_468060"
                                                                                                                                                                          },
                                                                                                                                                                          "host": {
                                                                                                                                                                            "value": "Human"
                                                                                                                                                                          },
                                                                                                                                                                          "custom_location": {
                                                                                                                                                                            "confidence": {
                                                                                                                                                                              "Africa": 1.0
                                                                                                                                                                            },
                                                                                                                                                                            "entropy": -1.000088900581841e-12,
                                                                                                                                                                            "value": "Africa"
                                                                                                                                                                          },
                                                                                                                                                                          "num_date": {
                                                                                                                                                                            "confidence": [
                                                                                                                                                                              2020.3346994535518,
                                                                                                                                                                              2020.3346994535518
                                                                                                                                                                            ],
                                                                                                                                                                            "value": 2020.3346994535518
                                                                                                                                                                          },
                                                                                                                                                                          "originating_lab": {
                                                                                                                                                                            "value": "Egyptian National Cancer Institute (ENCI)"
                                                                                                                                                                          },
                                                                                                                                                                          "pangolin_lineage": {
                                                                                                                                                                            "value": "B.1"
                                                                                                                                                                          },
                                                                                                                                                                          "recency": {
                                                                                                                                                                            "value": "Older"
                                                                                                                                                                          },
                                                                                                                                                                          "region": {
                                                                                                                                                                            "value": "Africa"
                                                                                                                                                                          },
                                                                                                                                                                          "region_exposure": {
                                                                                                                                                                            "value": "Africa"
                                                                                                                                                                          },
                                                                                                                                                                          "subclade_membership": {
                                                                                                                                                                            "value": "20A"
                                                                                                                                                                          },
                                                                                                                                                                          "submitting_lab": {
                                                                                                                                                                            "value": "Egyptian National Cancer Institute (ENCI)"
                                                                                                                                                                          },
                                                                                                                                                                          "url": "https://www.gisaid.org"
                                                                                                                                                                        }
                                                                                                                                                                      },
                                                                                                                                                                      {
                                                                                                                                                                        "branch_attrs": {
                                                                                                                                                                          "mutations": {}
                                                                                                                                                                        },
                                                                                                                                                                        "name": "Turkey/KU-009/2020",
                                                                                                                                                                        "node_attrs": {

                                                                                                                                                                          "author": {
                                                                                                                                                                            "author": "Murat Karamese et al",
                                                                                                                                                                            "value": "Murat Karamese et al"
                                                                                                                                                                          },
                                                                                                                                                                          "clade_membership": {
                                                                                                                                                                            "value": "20A"
                                                                                                                                                                          },
                                                                                                                                                                          "country": {
                                                                                                                                                                            "value": "Europe"
                                                                                                                                                                          },
                                                                                                                                                                          "div": 4,
                                                                                                                                                                          "division": {
                                                                                                                                                                            "value": "Europe"
                                                                                                                                                                          },
                                                                                                                                                                          "division_exposure": {
                                                                                                                                                                            "value": "Europe"
                                                                                                                                                                          },
                                                                                                                                                                          "genbank_accession": {
                                                                                                                                                                            "value": "MT786860.1"
                                                                                                                                                                          },
                                                                                                                                                                          "gisaid_epi_isl": {
                                                                                                                                                                            "value": "EPI_ISL_495419"
                                                                                                                                                                          },
                                                                                                                                                                          "host": {
                                                                                                                                                                            "value": "Human"
                                                                                                                                                                          },
                                                                                                                                                                          "custom_location": {
                                                                                                                                                                            "confidence": {
                                                                                                                                                                              "Europe": 1.0
                                                                                                                                                                            },
                                                                                                                                                                            "entropy": -1.000088900581841e-12,
                                                                                                                                                                            "value": "Europe"
                                                                                                                                                                          },
                                                                                                                                                                          "num_date": {
                                                                                                                                                                            "confidence": [
                                                                                                                                                                              2020.3265027322404,
                                                                                                                                                                              2020.3265027322404
                                                                                                                                                                            ],
                                                                                                                                                                            "value": 2020.3265027322404
                                                                                                                                                                          },
                                                                                                                                                                          "originating_lab": {
                                                                                                                                                                            "value": "Kafkas University, Faculty of Medicine, Department of Medical Microbiology"
                                                                                                                                                                          },
                                                                                                                                                                          "pangolin_lineage": {
                                                                                                                                                                            "value": "B.1"
                                                                                                                                                                          },
                                                                                                                                                                          "recency": {
                                                                                                                                                                            "value": "Older"
                                                                                                                                                                          },
                                                                                                                                                                          "region": {
                                                                                                                                                                            "value": "Europe"
                                                                                                                                                                          },
                                                                                                                                                                          "region_exposure": {
                                                                                                                                                                            "value": "Europe"
                                                                                                                                                                          },

                                                                                                                                                                          "subclade_membership": {
                                                                                                                                                                            "value": "20A"
                                                                                                                                                                          },
                                                                                                                                                                          "submitting_lab": {
                                                                                                                                                                            "value": "Kafkas University, Faculty of Medicine, Department of Medical Microbiology"
                                                                                                                                                                          },
                                                                                                                                                                          "url": "https://www.gisaid.org"
                                                                                                                                                                        }
                                                                                                                                                                      }
                                                                                                                                                                    ],
                                                                                                                                                                    "name": "NODE_0001260",
                                                                                                                                                                    "node_attrs": {
                                                                                                                                                                      "clade_membership": {
                                                                                                                                                                        "value": "20A"
                                                                                                                                                                      },
                                                                                                                                                                      "div": 4,
                                                                                                                                                                      "custom_location": {
                                                                                                                                                                        "confidence": {
                                                                                                                                                                          "Africa": 0.7554232600680396,
                                                                                                                                                                          "Asia": 0.006164579966886222,
                                                                                                                                                                          "Europe": 0.2330005168419167,
                                                                                                                                                                          "South America": 0.005035746423263042
                                                                                                                                                                        },
                                                                                                                                                                        "entropy": 0.612492318101705,
                                                                                                                                                                        "value": "Africa"
                                                                                                                                                                      },
                                                                                                                                                                      "num_date": {
                                                                                                                                                                        "confidence": [
                                                                                                                                                                          2020.2968784303966,
                                                                                                                                                                          2020.3265027322404
                                                                                                                                                                        ],
                                                                                                                                                                        "value": 2020.3265027322404
                                                                                                                                                                      },
                                                                                                                                                                      "subclade_membership": {
                                                                                                                                                                        "value": "20A"
                                                                                                                                                                      }
                                                                                                                                                                    }
                                                                                                                                                                  },
                                                                                                                                                                  {
                                                                                                                                                                    "branch_attrs": {
                                                                                                                                                                      "mutations": {}
                                                                                                                                                                    },
                                                                                                                                                                    "children": [
                                                                                                                                                                      {
                                                                                                                                                                        "branch_attrs": {
                                                                                                                                                                          "mutations": {}
                                                                                                                                                                        },
                                                                                                                                                                        "children": [
                                                                                                                                                                          {
                                                                                                                                                                            "branch_attrs": {
                                                                                                                                                                              "labels": {
                                                                                                                                                                                "aa": "ORF1a: P1921L"
                                                                                                                                                                              },
                                                                                                                                                                              "mutations": {
                                                                                                                                                                                "ORF1a": [
                                                                                                                                                                                  "P1921L"
                                                                                                                                                                                ],
                                                                                                                                                                                "nuc": [
                                                                                                                                                                                  "C6027T"
                                                                                                                                                                                ]
                                                                                                                                                                              }
                                                                                                                                                                            },
                                                                                                                                                                            "children": [
                                                                                                                                                                              {
                                                                                                                                                                                "branch_attrs": {
                                                                                                                                                                                  "labels": {
                                                                                                                                                                                    "aa": "N: A381P"
                                                                                                                                                                                  },
                                                                                                                                                                                  "mutations": {
                                                                                                                                                                                    "N": [
                                                                                                                                                                                      "A381P"
                                                                                                                                                                                    ],
                                                                                                                                                                                    "nuc": [
                                                                                                                                                                                      "T21799C",
                                                                                                                                                                                      "G29414C"
                                                                                                                                                                                    ]
                                                                                                                                                                                  }
                                                                                                                                                                                },
                                                                                                                                                                                "name": "SouthAfrica/KRISP-K002549/2020",
                                                                                                                                                                                "node_attrs": {

                                                                                                                                                                                  "author": {
                                                                                                                                                                                    "author": "Giandhari J et al",
                                                                                                                                                                                    "value": "Giandhari J et al"
                                                                                                                                                                                  },
                                                                                                                                                                                  "clade_membership": {
                                                                                                                                                                                    "value": "20A"
                                                                                                                                                                                  },
                                                                                                                                                                                  "country": {
                                                                                                                                                                                    "value": "Africa"
                                                                                                                                                                                  },
                                                                                                                                                                                  "div": 7,
                                                                                                                                                                                  "division": {
                                                                                                                                                                                    "value": "Africa"
                                                                                                                                                                                  },
                                                                                                                                                                                  "division_exposure": {
                                                                                                                                                                                    "value": "Africa"
                                                                                                                                                                                  },
                                                                                                                                                                                  "gisaid_epi_isl": {
                                                                                                                                                                                    "value": "EPI_ISL_535419"
                                                                                                                                                                                  },
                                                                                                                                                                                  "host": {
                                                                                                                                                                                    "value": "Human"
                                                                                                                                                                                  },
                                                                                                                                                                                  "custom_location": {
                                                                                                                                                                                    "confidence": {
                                                                                                                                                                                      "Africa": 1.0
                                                                                                                                                                                    },
                                                                                                                                                                                    "entropy": -1.000088900581841e-12,
                                                                                                                                                                                    "value": "Africa"
                                                                                                                                                                                  },
                                                                                                                                                                                  "num_date": {
                                                                                                                                                                                    "confidence": [
                                                                                                                                                                                      2020.577868852459,
                                                                                                                                                                                      2020.577868852459
                                                                                                                                                                                    ],
                                                                                                                                                                                    "value": 2020.577868852459
                                                                                                                                                                                  },
                                                                                                                                                                                  "originating_lab": {
                                                                                                                                                                                    "value": "NHLS-IALCH"
                                                                                                                                                                                  },
                                                                                                                                                                                  "pangolin_lineage": {
                                                                                                                                                                                    "value": "B.1"
                                                                                                                                                                                  },
                                                                                                                                                                                  "recency": {
                                                                                                                                                                                    "value": "Older"
                                                                                                                                                                                  },
                                                                                                                                                                                  "region": {
                                                                                                                                                                                    "value": "Africa"
                                                                                                                                                                                  },
                                                                                                                                                                                  "region_exposure": {
                                                                                                                                                                                    "value": "Africa"
                                                                                                                                                                                  },

                                                                                                                                                                                  "subclade_membership": {
                                                                                                                                                                                    "value": "20A"
                                                                                                                                                                                  },
                                                                                                                                                                                  "submitting_lab": {
                                                                                                                                                                                    "value": "KRISP, KZN Research Innovation and Sequencing Platform"
                                                                                                                                                                                  },
                                                                                                                                                                                  "url": "https://www.gisaid.org"
                                                                                                                                                                                }
                                                                                                                                                                              },
                                                                                                                                                                              {
                                                                                                                                                                                "branch_attrs": {
                                                                                                                                                                                  "labels": {
                                                                                                                                                                                    "aa": "N: A35V; ORF1a: G345D, P2287H; ORF9b: R32C"
                                                                                                                                                                                  },
                                                                                                                                                                                  "mutations": {
                                                                                                                                                                                    "N": [
                                                                                                                                                                                      "A35V"
                                                                                                                                                                                    ],
                                                                                                                                                                                    "ORF1a": [
                                                                                                                                                                                      "G345D",
                                                                                                                                                                                      "P2287H"
                                                                                                                                                                                    ],
                                                                                                                                                                                    "ORF9b": [
                                                                                                                                                                                      "R32C"
                                                                                                                                                                                    ],
                                                                                                                                                                                    "nuc": [
                                                                                                                                                                                      "G1299A",
                                                                                                                                                                                      "C7125A",
                                                                                                                                                                                      "C9661T",
                                                                                                                                                                                      "C28377T"
                                                                                                                                                                                    ]
                                                                                                                                                                                  }
                                                                                                                                                                                },
                                                                                                                                                                                "name": "Nigeria/LA-CV389/2020",
                                                                                                                                                                                "node_attrs": {

                                                                                                                                                                                  "author": {
                                                                                                                                                                                    "author": "Oluniyi P.E. et al et al",
                                                                                                                                                                                    "value": "Oluniyi P.E. et al et al"
                                                                                                                                                                                  },
                                                                                                                                                                                  "clade_membership": {
                                                                                                                                                                                    "value": "20A"
                                                                                                                                                                                  },
                                                                                                                                                                                  "country": {
                                                                                                                                                                                    "value": "Africa"
                                                                                                                                                                                  },
                                                                                                                                                                                  "div": 9,
                                                                                                                                                                                  "division": {
                                                                                                                                                                                    "value": "Africa"
                                                                                                                                                                                  },
                                                                                                                                                                                  "division_exposure": {
                                                                                                                                                                                    "value": "Africa"
                                                                                                                                                                                  },
                                                                                                                                                                                  "gisaid_epi_isl": {
                                                                                                                                                                                    "value": "EPI_ISL_730042"
                                                                                                                                                                                  },
                                                                                                                                                                                  "host": {
                                                                                                                                                                                    "value": "Human"
                                                                                                                                                                                  },
                                                                                                                                                                                  "custom_location": {
                                                                                                                                                                                    "confidence": {
                                                                                                                                                                                      "Africa": 1.0
                                                                                                                                                                                    },
                                                                                                                                                                                    "entropy": -1.000088900581841e-12,
                                                                                                                                                                                    "value": "Africa"
                                                                                                                                                                                  },
                                                                                                                                                                                  "num_date": {
                                                                                                                                                                                    "confidence": [
                                                                                                                                                                                      2020.627049180328,
                                                                                                                                                                                      2020.627049180328
                                                                                                                                                                                    ],
                                                                                                                                                                                    "value": 2020.627049180328
                                                                                                                                                                                  },
                                                                                                                                                                                  "originating_lab": {
                                                                                                                                                                                    "value": "Nigeria Centre for Disease Control (NCDC)"
                                                                                                                                                                                  },
                                                                                                                                                                                  "pangolin_lineage": {
                                                                                                                                                                                    "value": "B.1"
                                                                                                                                                                                  },
                                                                                                                                                                                  "recency": {
                                                                                                                                                                                    "value": "Older"
                                                                                                                                                                                  },
                                                                                                                                                                                  "region": {
                                                                                                                                                                                    "value": "Africa"
                                                                                                                                                                                  },
                                                                                                                                                                                  "region_exposure": {
                                                                                                                                                                                    "value": "Africa"
                                                                                                                                                                                  },

                                                                                                                                                                                  "subclade_membership": {
                                                                                                                                                                                    "value": "20A"
                                                                                                                                                                                  },
                                                                                                                                                                                  "submitting_lab": {
                                                                                                                                                                                    "value": "African Centre of Excellence for Genomics of Infectious Diseases (ACEGID), Redeemer's University, Ede, Osun State, Nigeria"
                                                                                                                                                                                  },
                                                                                                                                                                                  "url": "https://www.gisaid.org"
                                                                                                                                                                                }
                                                                                                                                                                              }
                                                                                                                                                                            ],
                                                                                                                                                                            "name": "NODE_0001437",
                                                                                                                                                                            "node_attrs": {
                                                                                                                                                                              "clade_membership": {
                                                                                                                                                                                "value": "20A"
                                                                                                                                                                              },
                                                                                                                                                                              "div": 5,
                                                                                                                                                                              "custom_location": {
                                                                                                                                                                                "confidence": {
                                                                                                                                                                                  "Africa": 0.9900814851717405,
                                                                                                                                                                                  "Europe": 0.008810524029947912
                                                                                                                                                                                },
                                                                                                                                                                                "entropy": 0.05999467540704813,
                                                                                                                                                                                "value": "Africa"
                                                                                                                                                                              },
                                                                                                                                                                              "num_date": {
                                                                                                                                                                                "confidence": [
                                                                                                                                                                                  2020.3549701778504,
                                                                                                                                                                                  2020.5298926690261
                                                                                                                                                                                ],
                                                                                                                                                                                "value": 2020.4491780266105
                                                                                                                                                                              },
                                                                                                                                                                              "subclade_membership": {
                                                                                                                                                                                "value": "20A"
                                                                                                                                                                              }
                                                                                                                                                                            }
                                                                                                                                                                          },
                                                                                                                                                                          {
                                                                                                                                                                            "branch_attrs": {
                                                                                                                                                                              "mutations": {
                                                                                                                                                                                "nuc": [
                                                                                                                                                                                  "C10747T"
                                                                                                                                                                                ]
                                                                                                                                                                              }
                                                                                                                                                                            },
                                                                                                                                                                            "children": [
                                                                                                                                                                              {
                                                                                                                                                                                "branch_attrs": {
                                                                                                                                                                                  "mutations": {
                                                                                                                                                                                    "nuc": [
                                                                                                                                                                                      "C7834T"
                                                                                                                                                                                    ]
                                                                                                                                                                                  }
                                                                                                                                                                                },
                                                                                                                                                                                "name": "Denmark/DCGC-1485/2020",
                                                                                                                                                                                "node_attrs": {
                                                                                                                                                                                  "author": {
                                                                                                                                                                                    "author": "Danish Covid-19 Genome Consortia et al",
                                                                                                                                                                                    "value": "Danish Covid-19 Genome Consortia et al"
                                                                                                                                                                                  },
                                                                                                                                                                                  "clade_membership": {
                                                                                                                                                                                    "value": "20A"
                                                                                                                                                                                  },
                                                                                                                                                                                  "country": {
                                                                                                                                                                                    "value": "Europe"
                                                                                                                                                                                  },
                                                                                                                                                                                  "div": 6,
                                                                                                                                                                                  "division": {
                                                                                                                                                                                    "value": "Europe"
                                                                                                                                                                                  },
                                                                                                                                                                                  "division_exposure": {
                                                                                                                                                                                    "value": "Europe"
                                                                                                                                                                                  },
                                                                                                                                                                                  "gisaid_epi_isl": {
                                                                                                                                                                                    "value": "EPI_ISL_617969"
                                                                                                                                                                                  },
                                                                                                                                                                                  "host": {
                                                                                                                                                                                    "value": "Human"
                                                                                                                                                                                  },
                                                                                                                                                                                  "custom_location": {
                                                                                                                                                                                    "confidence": {
                                                                                                                                                                                      "Europe": 1.0
                                                                                                                                                                                    },
                                                                                                                                                                                    "entropy": -1.000088900581841e-12,
                                                                                                                                                                                    "value": "Europe"
                                                                                                                                                                                  },
                                                                                                                                                                                  "num_date": {
                                                                                                                                                                                    "confidence": [
                                                                                                                                                                                      2020.4166666666667,
                                                                                                                                                                                      2020.4166666666667
                                                                                                                                                                                    ],
                                                                                                                                                                                    "value": 2020.4166666666667
                                                                                                                                                                                  },
                                                                                                                                                                                  "originating_lab": {
                                                                                                                                                                                    "value": "Department of Virus and Microbiological Special Diagnostics, Statens Serum Institut, Denmark"
                                                                                                                                                                                  },
                                                                                                                                                                                  "pangolin_lineage": {
                                                                                                                                                                                    "value": "B.1.179"
                                                                                                                                                                                  },
                                                                                                                                                                                  "recency": {
                                                                                                                                                                                    "value": "Older"
                                                                                                                                                                                  },
                                                                                                                                                                                  "region": {
                                                                                                                                                                                    "value": "Europe"
                                                                                                                                                                                  },
                                                                                                                                                                                  "region_exposure": {
                                                                                                                                                                                    "value": "Europe"
                                                                                                                                                                                  },
                                                                                                                                                                                  "subclade_membership": {
                                                                                                                                                                                    "value": "20A"
                                                                                                                                                                                  },
                                                                                                                                                                                  "submitting_lab": {
                                                                                                                                                                                    "value": "Albertsen lab, Department of Chemistry and Bioscience, Aalborg University, Denmark"
                                                                                                                                                                                  },
                                                                                                                                                                                  "url": "https://www.gisaid.org"
                                                                                                                                                                                }
                                                                                                                                                                              },
                                                                                                                                                                              {
                                                                                                                                                                                "branch_attrs": {
                                                                                                                                                                                  "mutations": {}
                                                                                                                                                                                },
                                                                                                                                                                                "children": [
                                                                                                                                                                                  {
                                                                                                                                                                                    "branch_attrs": {
                                                                                                                                                                                      "mutations": {}
                                                                                                                                                                                    },
                                                                                                                                                                                    "name": "Denmark/DCGC-1815/2020",
                                                                                                                                                                                    "node_attrs": {
                                                                                                                                                                                      "author": {
                                                                                                                                                                                        "author": "Danish Covid-19 Genome Consortia et al",
                                                                                                                                                                                        "value": "Danish Covid-19 Genome Consortia et al"
                                                                                                                                                                                      },
                                                                                                                                                                                      "clade_membership": {
                                                                                                                                                                                        "value": "20A"
                                                                                                                                                                                      },
                                                                                                                                                                                      "country": {
                                                                                                                                                                                        "value": "Europe"
                                                                                                                                                                                      },
                                                                                                                                                                                      "div": 5,
                                                                                                                                                                                      "division": {
                                                                                                                                                                                        "value": "Europe"
                                                                                                                                                                                      },
                                                                                                                                                                                      "division_exposure": {
                                                                                                                                                                                        "value": "Europe"
                                                                                                                                                                                      },
                                                                                                                                                                                      "gisaid_epi_isl": {
                                                                                                                                                                                        "value": "EPI_ISL_617959"
                                                                                                                                                                                      },
                                                                                                                                                                                      "host": {
                                                                                                                                                                                        "value": "Human"
                                                                                                                                                                                      },
                                                                                                                                                                                      "custom_location": {
                                                                                                                                                                                        "confidence": {
                                                                                                                                                                                          "Europe": 0.9999999999999999
                                                                                                                                                                                        },
                                                                                                                                                                                        "entropy": -9.99866855976916e-13,
                                                                                                                                                                                        "value": "Europe"
                                                                                                                                                                                      },
                                                                                                                                                                                      "num_date": {
                                                                                                                                                                                        "confidence": [
                                                                                                                                                                                          2020.3975409836066,
                                                                                                                                                                                          2020.3975409836066
                                                                                                                                                                                        ],
                                                                                                                                                                                        "value": 2020.3975409836066
                                                                                                                                                                                      },
                                                                                                                                                                                      "originating_lab": {
                                                                                                                                                                                        "value": "Department of Virus and Microbiological Special Diagnostics, Statens Serum Institut, Denmark"
                                                                                                                                                                                      },
                                                                                                                                                                                      "pangolin_lineage": {
                                                                                                                                                                                        "value": "B.1"
                                                                                                                                                                                      },
                                                                                                                                                                                      "recency": {
                                                                                                                                                                                        "value": "Older"
                                                                                                                                                                                      },
                                                                                                                                                                                      "region": {
                                                                                                                                                                                        "value": "Europe"
                                                                                                                                                                                      },
                                                                                                                                                                                      "region_exposure": {
                                                                                                                                                                                        "value": "Europe"
                                                                                                                                                                                      },
                                                                                                                                                                                      "subclade_membership": {
                                                                                                                                                                                        "value": "20A"
                                                                                                                                                                                      },
                                                                                                                                                                                      "submitting_lab": {
                                                                                                                                                                                        "value": "Albertsen lab, Department of Chemistry and Bioscience, Aalborg University, Denmark"
                                                                                                                                                                                      },
                                                                                                                                                                                      "url": "https://www.gisaid.org"
                                                                                                                                                                                    }
                                                                                                                                                                                  },
                                                                                                                                                                                  {
                                                                                                                                                                                    "branch_attrs": {
                                                                                                                                                                                      "mutations": {
                                                                                                                                                                                        "nuc": [
                                                                                                                                                                                          "C1288T"
                                                                                                                                                                                        ]
                                                                                                                                                                                      }
                                                                                                                                                                                    },
                                                                                                                                                                                    "name": "Denmark/DCGC-8911/2020",
                                                                                                                                                                                    "node_attrs": {
                                                                                                                                                                                      "author": {
                                                                                                                                                                                        "author": "Danish Covid-19 Genome Consortia et al",
                                                                                                                                                                                        "value": "Danish Covid-19 Genome Consortia et al"
                                                                                                                                                                                      },
                                                                                                                                                                                      "clade_membership": {
                                                                                                                                                                                        "value": "20A"
                                                                                                                                                                                      },
                                                                                                                                                                                      "country": {
                                                                                                                                                                                        "value": "Europe"
                                                                                                                                                                                      },
                                                                                                                                                                                      "div": 6,
                                                                                                                                                                                      "division": {
                                                                                                                                                                                        "value": "Europe"
                                                                                                                                                                                      },
                                                                                                                                                                                      "division_exposure": {
                                                                                                                                                                                        "value": "Europe"
                                                                                                                                                                                      },
                                                                                                                                                                                      "gisaid_epi_isl": {
                                                                                                                                                                                        "value": "EPI_ISL_625742"
                                                                                                                                                                                      },
                                                                                                                                                                                      "host": {
                                                                                                                                                                                        "value": "Human"
                                                                                                                                                                                      },
                                                                                                                                                                                      "custom_location": {
                                                                                                                                                                                        "confidence": {
                                                                                                                                                                                          "Europe": 0.9999999999999999
                                                                                                                                                                                        },
                                                                                                                                                                                        "entropy": -9.99866855976916e-13,
                                                                                                                                                                                        "value": "Europe"
                                                                                                                                                                                      },
                                                                                                                                                                                      "num_date": {
                                                                                                                                                                                        "confidence": [
                                                                                                                                                                                          2020.8374316939892,
                                                                                                                                                                                          2020.8374316939892
                                                                                                                                                                                        ],
                                                                                                                                                                                        "value": 2020.8374316939892
                                                                                                                                                                                      },
                                                                                                                                                                                      "originating_lab": {
                                                                                                                                                                                        "value": "Department of Virus and Microbiological Special Diagnostics, Statens Serum Institut, Denmark"
                                                                                                                                                                                      },
                                                                                                                                                                                      "pangolin_lineage": {
                                                                                                                                                                                        "value": "B.1"
                                                                                                                                                                                      },
                                                                                                                                                                                      "recency": {
                                                                                                                                                                                        "value": "Older"
                                                                                                                                                                                      },
                                                                                                                                                                                      "region": {
                                                                                                                                                                                        "value": "Europe"
                                                                                                                                                                                      },
                                                                                                                                                                                      "region_exposure": {
                                                                                                                                                                                        "value": "Europe"
                                                                                                                                                                                      },
                                                                                                                                                                                      "subclade_membership": {
                                                                                                                                                                                        "value": "20A"
                                                                                                                                                                                      },
                                                                                                                                                                                      "submitting_lab": {
                                                                                                                                                                                        "value": "Albertsen lab, Department of Chemistry and Bioscience, Aalborg University, Denmark"
                                                                                                                                                                                      },
                                                                                                                                                                                      "url": "https://www.gisaid.org"
                                                                                                                                                                                    }
                                                                                                                                                                                  }
                                                                                                                                                                                ],
                                                                                                                                                                                "name": "NODE_0001266",
                                                                                                                                                                                "node_attrs": {
                                                                                                                                                                                  "clade_membership": {
                                                                                                                                                                                    "value": "20A"
                                                                                                                                                                                  },
                                                                                                                                                                                  "div": 5,
                                                                                                                                                                                  "custom_location": {
                                                                                                                                                                                    "confidence": {
                                                                                                                                                                                      "Africa": 0.009447322915675535,
                                                                                                                                                                                      "Asia": 0.004524805686024095,
                                                                                                                                                                                      "Europe": 0.9823741740743707,
                                                                                                                                                                                      "South America": 0.003160003233236847
                                                                                                                                                                                    },
                                                                                                                                                                                    "entropy": 0.10815021689568666,
                                                                                                                                                                                    "value": "Europe"
                                                                                                                                                                                  },
                                                                                                                                                                                  "num_date": {
                                                                                                                                                                                    "confidence": [
                                                                                                                                                                                      2020.3732912584608,
                                                                                                                                                                                      2020.3975409836066
                                                                                                                                                                                    ],
                                                                                                                                                                                    "value": 2020.3975409836066
                                                                                                                                                                                  },
                                                                                                                                                                                  "subclade_membership": {
                                                                                                                                                                                    "value": "20A"
                                                                                                                                                                                  }
                                                                                                                                                                                }
                                                                                                                                                                              }
                                                                                                                                                                            ],
                                                                                                                                                                            "name": "NODE_0001262",
                                                                                                                                                                            "node_attrs": {
                                                                                                                                                                              "clade_membership": {
                                                                                                                                                                                "value": "20A"
                                                                                                                                                                              },
                                                                                                                                                                              "div": 5,
                                                                                                                                                                              "custom_location": {
                                                                                                                                                                                "confidence": {
                                                                                                                                                                                  "Africa": 0.09079158525309507,
                                                                                                                                                                                  "Asia": 0.009273105320458216,
                                                                                                                                                                                  "Europe": 0.891007733430907,
                                                                                                                                                                                  "South America": 0.00801840649367298
                                                                                                                                                                                },
                                                                                                                                                                                "entropy": 0.40961788635948576,
                                                                                                                                                                                "value": "Europe"
                                                                                                                                                                              },
                                                                                                                                                                              "num_date": {
                                                                                                                                                                                "confidence": [
                                                                                                                                                                                  2020.3458573210878,
                                                                                                                                                                                  2020.395484032086
                                                                                                                                                                                ],
                                                                                                                                                                                "value": 2020.3800008805995
                                                                                                                                                                              },
                                                                                                                                                                              "subclade_membership": {
                                                                                                                                                                                "value": "20A"
                                                                                                                                                                              }
                                                                                                                                                                            }
                                                                                                                                                                          }
                                                                                                                                                                        ],
                                                                                                                                                                        "name": "NODE_0001263",
                                                                                                                                                                        "node_attrs": {
                                                                                                                                                                          "clade_membership": {
                                                                                                                                                                            "value": "20A"
                                                                                                                                                                          },
                                                                                                                                                                          "div": 4,
                                                                                                                                                                          "custom_location": {
                                                                                                                                                                            "confidence": {
                                                                                                                                                                              "Africa": 0.8527242577695103,
                                                                                                                                                                              "Asia": 0.003988846318474915,
                                                                                                                                                                              "Europe": 0.13873211241751543,
                                                                                                                                                                              "South America": 0.004263229469409003
                                                                                                                                                                            },
                                                                                                                                                                            "entropy": 0.45771876566166664,
                                                                                                                                                                            "value": "Africa"
                                                                                                                                                                          },
                                                                                                                                                                          "num_date": {
                                                                                                                                                                            "confidence": [
                                                                                                                                                                              2020.2923100853866,
                                                                                                                                                                              2020.3875387675832
                                                                                                                                                                            ],
                                                                                                                                                                            "value": 2020.3195350954309
                                                                                                                                                                          },
                                                                                                                                                                          "subclade_membership": {
                                                                                                                                                                            "value": "20A"
                                                                                                                                                                          }
                                                                                                                                                                        }
                                                                                                                                                                      },
                                                                                                                                                                      {
                                                                                                                                                                        "branch_attrs": {
                                                                                                                                                                          "mutations": {}
                                                                                                                                                                        },
                                                                                                                                                                        "children": [
                                                                                                                                                                          {
                                                                                                                                                                            "branch_attrs": {
                                                                                                                                                                              "labels": {
                                                                                                                                                                                "aa": "ORF1a: H417Y, Q1759H, T3255I, Q3729R; ORF1b: A1219S, A1285S, P1666S"
                                                                                                                                                                              },
                                                                                                                                                                              "mutations": {
                                                                                                                                                                                "ORF1a": [
                                                                                                                                                                                  "H417Y",
                                                                                                                                                                                  "Q1759H",
                                                                                                                                                                                  "T3255I",
                                                                                                                                                                                  "Q3729R"
                                                                                                                                                                                ],
                                                                                                                                                                                "ORF1b": [
                                                                                                                                                                                  "A1219S",
                                                                                                                                                                                  "A1285S",
                                                                                                                                                                                  "P1666S"
                                                                                                                                                                                ],
                                                                                                                                                                                "nuc": [
                                                                                                                                                                                  "C1514T",
                                                                                                                                                                                  "G5542T",
                                                                                                                                                                                  "C10029T",
                                                                                                                                                                                  "A11451G",
                                                                                                                                                                                  "G17122T",
                                                                                                                                                                                  "G17320T",
                                                                                                                                                                                  "C18463T",
                                                                                                                                                                                  "G23611A"
                                                                                                                                                                                ]
                                                                                                                                                                              }
                                                                                                                                                                            },
                                                                                                                                                                            "children": [
                                                                                                                                                                              {
                                                                                                                                                                                "branch_attrs": {
                                                                                                                                                                                  "mutations": {}
                                                                                                                                                                                },
                                                                                                                                                                                "name": "Kenya/C76309/2020",
                                                                                                                                                                                "node_attrs": {
                                                                                                                                                                                  "author": {
                                                                                                                                                                                    "author": "Githinji et al et al",
                                                                                                                                                                                    "value": "Githinji et al et al"
                                                                                                                                                                                  },
                                                                                                                                                                                  "clade_membership": {
                                                                                                                                                                                    "value": "20A"
                                                                                                                                                                                  },
                                                                                                                                                                                  "country": {
                                                                                                                                                                                    "value": "Africa"
                                                                                                                                                                                  },
                                                                                                                                                                                  "div": 12,
                                                                                                                                                                                  "division": {
                                                                                                                                                                                    "value": "Africa"
                                                                                                                                                                                  },
                                                                                                                                                                                  "division_exposure": {
                                                                                                                                                                                    "value": "Africa"
                                                                                                                                                                                  },
                                                                                                                                                                                  "gisaid_epi_isl": {
                                                                                                                                                                                    "value": "EPI_ISL_855542"
                                                                                                                                                                                  },
                                                                                                                                                                                  "host": {
                                                                                                                                                                                    "value": "Human"
                                                                                                                                                                                  },
                                                                                                                                                                                  "custom_location": {
                                                                                                                                                                                    "confidence": {
                                                                                                                                                                                      "Africa": 1.0
                                                                                                                                                                                    },
                                                                                                                                                                                    "entropy": -1.000088900581841e-12,
                                                                                                                                                                                    "value": "Africa"
                                                                                                                                                                                  },
                                                                                                                                                                                  "num_date": {
                                                                                                                                                                                    "confidence": [
                                                                                                                                                                                      2020.941256830601,
                                                                                                                                                                                      2020.941256830601
                                                                                                                                                                                    ],
                                                                                                                                                                                    "value": 2020.941256830601
                                                                                                                                                                                  },
                                                                                                                                                                                  "originating_lab": {
                                                                                                                                                                                    "value": "KEMRI-Wellcome Trust Research Programme/KEMRI-CGMR-C Kilifi"
                                                                                                                                                                                  },
                                                                                                                                                                                  "pangolin_lineage": {
                                                                                                                                                                                    "value": "B.1"
                                                                                                                                                                                  },
                                                                                                                                                                                  "recency": {
                                                                                                                                                                                    "value": "Older"
                                                                                                                                                                                  },
                                                                                                                                                                                  "region": {
                                                                                                                                                                                    "value": "Africa"
                                                                                                                                                                                  },
                                                                                                                                                                                  "region_exposure": {
                                                                                                                                                                                    "value": "Africa"
                                                                                                                                                                                  },

                                                                                                                                                                                  "subclade_membership": {
                                                                                                                                                                                    "value": "20A"
                                                                                                                                                                                  },
                                                                                                                                                                                  "submitting_lab": {
                                                                                                                                                                                    "value": "KEMRI-Wellcome Trust Research Programme/KEMRI-CGMR-C Kilifi"
                                                                                                                                                                                  },
                                                                                                                                                                                  "url": "https://www.gisaid.org"
                                                                                                                                                                                }
                                                                                                                                                                              },
                                                                                                                                                                              {
                                                                                                                                                                                "branch_attrs": {
                                                                                                                                                                                  "labels": {
                                                                                                                                                                                    "aa": "ORF1a: N1094X, G1095X; S: H655Y"
                                                                                                                                                                                  },
                                                                                                                                                                                  "mutations": {
                                                                                                                                                                                    "ORF1a": [
                                                                                                                                                                                      "N1094X",
                                                                                                                                                                                      "G1095X"
                                                                                                                                                                                    ],
                                                                                                                                                                                    "S": [
                                                                                                                                                                                      "H655Y"
                                                                                                                                                                                    ],
                                                                                                                                                                                    "nuc": [
                                                                                                                                                                                      "A3546-",
                                                                                                                                                                                      "T3547-",
                                                                                                                                                                                      "G3548-",
                                                                                                                                                                                      "C23525T"
                                                                                                                                                                                    ]
                                                                                                                                                                                  }
                                                                                                                                                                                },
                                                                                                                                                                                "name": "Kenya/C72041/2020",
                                                                                                                                                                                "node_attrs": {

                                                                                                                                                                                  "author": {
                                                                                                                                                                                    "author": "Githinji et al et al",
                                                                                                                                                                                    "value": "Githinji et al et al"
                                                                                                                                                                                  },
                                                                                                                                                                                  "clade_membership": {
                                                                                                                                                                                    "value": "20A"
                                                                                                                                                                                  },
                                                                                                                                                                                  "country": {
                                                                                                                                                                                    "value": "Africa"
                                                                                                                                                                                  },
                                                                                                                                                                                  "div": 13,
                                                                                                                                                                                  "division": {
                                                                                                                                                                                    "value": "Africa"
                                                                                                                                                                                  },
                                                                                                                                                                                  "division_exposure": {
                                                                                                                                                                                    "value": "Africa"
                                                                                                                                                                                  },
                                                                                                                                                                                  "gisaid_epi_isl": {
                                                                                                                                                                                    "value": "EPI_ISL_855528"
                                                                                                                                                                                  },
                                                                                                                                                                                  "host": {
                                                                                                                                                                                    "value": "Human"
                                                                                                                                                                                  },
                                                                                                                                                                                  "custom_location": {
                                                                                                                                                                                    "confidence": {
                                                                                                                                                                                      "Africa": 1.0
                                                                                                                                                                                    },
                                                                                                                                                                                    "entropy": -1.000088900581841e-12,
                                                                                                                                                                                    "value": "Africa"
                                                                                                                                                                                  },
                                                                                                                                                                                  "num_date": {
                                                                                                                                                                                    "confidence": [
                                                                                                                                                                                      2020.8784153005465,
                                                                                                                                                                                      2020.8784153005465
                                                                                                                                                                                    ],
                                                                                                                                                                                    "value": 2020.8784153005465
                                                                                                                                                                                  },
                                                                                                                                                                                  "originating_lab": {
                                                                                                                                                                                    "value": "KEMRI-Wellcome Trust Research Programme/KEMRI-CGMR-C Kilifi"
                                                                                                                                                                                  },
                                                                                                                                                                                  "pangolin_lineage": {
                                                                                                                                                                                    "value": "B.1"
                                                                                                                                                                                  },
                                                                                                                                                                                  "recency": {
                                                                                                                                                                                    "value": "Older"
                                                                                                                                                                                  },
                                                                                                                                                                                  "region": {
                                                                                                                                                                                    "value": "Africa"
                                                                                                                                                                                  },
                                                                                                                                                                                  "region_exposure": {
                                                                                                                                                                                    "value": "Africa"
                                                                                                                                                                                  },

                                                                                                                                                                                  "subclade_membership": {
                                                                                                                                                                                    "value": "20A"
                                                                                                                                                                                  },
                                                                                                                                                                                  "submitting_lab": {
                                                                                                                                                                                    "value": "KEMRI-Wellcome Trust Research Programme/KEMRI-CGMR-C Kilifi"
                                                                                                                                                                                  },
                                                                                                                                                                                  "url": "https://www.gisaid.org"
                                                                                                                                                                                }
                                                                                                                                                                              }
                                                                                                                                                                            ],
                                                                                                                                                                            "name": "NODE_0001066",
                                                                                                                                                                            "node_attrs": {
                                                                                                                                                                              "clade_membership": {
                                                                                                                                                                                "value": "20A"
                                                                                                                                                                              },
                                                                                                                                                                              "div": 12,
                                                                                                                                                                              "custom_location": {
                                                                                                                                                                                "confidence": {
                                                                                                                                                                                  "Africa": 0.9973509526203937,
                                                                                                                                                                                  "Europe": 0.002225735233311906
                                                                                                                                                                                },
                                                                                                                                                                                "entropy": 0.0198849600944399,
                                                                                                                                                                                "value": "Africa"
                                                                                                                                                                              },
                                                                                                                                                                              "num_date": {
                                                                                                                                                                                "confidence": [
                                                                                                                                                                                  2020.7820467273411,
                                                                                                                                                                                  2020.8784153005465
                                                                                                                                                                                ],
                                                                                                                                                                                "value": 2020.840000190269
                                                                                                                                                                              },
                                                                                                                                                                              "subclade_membership": {
                                                                                                                                                                                "value": "20A"
                                                                                                                                                                              }
                                                                                                                                                                            }
                                                                                                                                                                          },
                                                                                                                                                                          {
                                                                                                                                                                            "branch_attrs": {
                                                                                                                                                                              "mutations": {}
                                                                                                                                                                            },
                                                                                                                                                                            "children": [
                                                                                                                                                                              {
                                                                                                                                                                                "branch_attrs": {
                                                                                                                                                                                  "labels": {
                                                                                                                                                                                    "aa": "ORF1a: A541V, R3394M; ORF7a: R118S; ORF8: F16L; S: L452R"
                                                                                                                                                                                  },
                                                                                                                                                                                  "mutations": {
                                                                                                                                                                                    "ORF1a": [
                                                                                                                                                                                      "A541V",
                                                                                                                                                                                      "R3394M"
                                                                                                                                                                                    ],
                                                                                                                                                                                    "ORF7a": [
                                                                                                                                                                                      "R118S"
                                                                                                                                                                                    ],
                                                                                                                                                                                    "ORF8": [
                                                                                                                                                                                      "F16L"
                                                                                                                                                                                    ],
                                                                                                                                                                                    "S": [
                                                                                                                                                                                      "L452R"
                                                                                                                                                                                    ],
                                                                                                                                                                                    "nuc": [
                                                                                                                                                                                      "C1887T",
                                                                                                                                                                                      "G10446T",
                                                                                                                                                                                      "T22917G",
                                                                                                                                                                                      "A27747T",
                                                                                                                                                                                      "T27939C"
                                                                                                                                                                                    ]
                                                                                                                                                                                  }
                                                                                                                                                                                },
                                                                                                                                                                                "name": "Uganda/UG114/2020",
                                                                                                                                                                                "node_attrs": {
                                                                                                                                                                                  "author": {
                                                                                                                                                                                    "author": "Matthew Cotten et al",
                                                                                                                                                                                    "value": "Matthew Cotten et al"
                                                                                                                                                                                  },
                                                                                                                                                                                  "clade_membership": {
                                                                                                                                                                                    "value": "20A"
                                                                                                                                                                                  },
                                                                                                                                                                                  "country": {
                                                                                                                                                                                    "value": "Africa"
                                                                                                                                                                                  },
                                                                                                                                                                                  "div": 9,
                                                                                                                                                                                  "division": {
                                                                                                                                                                                    "value": "Africa"
                                                                                                                                                                                  },
                                                                                                                                                                                  "division_exposure": {
                                                                                                                                                                                    "value": "Africa"
                                                                                                                                                                                  },
                                                                                                                                                                                  "gisaid_epi_isl": {
                                                                                                                                                                                    "value": "EPI_ISL_738021"
                                                                                                                                                                                  },
                                                                                                                                                                                  "host": {
                                                                                                                                                                                    "value": "Human"
                                                                                                                                                                                  },
                                                                                                                                                                                  "custom_location": {
                                                                                                                                                                                    "confidence": {
                                                                                                                                                                                      "Africa": 1.0
                                                                                                                                                                                    },
                                                                                                                                                                                    "entropy": -1.000088900581841e-12,
                                                                                                                                                                                    "value": "Africa"
                                                                                                                                                                                  },
                                                                                                                                                                                  "num_date": {
                                                                                                                                                                                    "confidence": [
                                                                                                                                                                                      2020.6215846994535,
                                                                                                                                                                                      2020.6215846994535
                                                                                                                                                                                    ],
                                                                                                                                                                                    "value": 2020.6215846994535
                                                                                                                                                                                  },
                                                                                                                                                                                  "originating_lab": {
                                                                                                                                                                                    "value": "Uganda Central Public Health Lab and Uganda Virus Research Institute"
                                                                                                                                                                                  },
                                                                                                                                                                                  "pangolin_lineage": {
                                                                                                                                                                                    "value": "B.1"
                                                                                                                                                                                  },
                                                                                                                                                                                  "recency": {
                                                                                                                                                                                    "value": "Older"
                                                                                                                                                                                  },
                                                                                                                                                                                  "region": {
                                                                                                                                                                                    "value": "Africa"
                                                                                                                                                                                  },
                                                                                                                                                                                  "region_exposure": {
                                                                                                                                                                                    "value": "Africa"
                                                                                                                                                                                  },
                                                                                                                                                                                  "subclade_membership": {
                                                                                                                                                                                    "value": "20A"
                                                                                                                                                                                  },
                                                                                                                                                                                  "submitting_lab": {
                                                                                                                                                                                    "value": "MRC/UVRI & LSHTM Uganda Research Unit"
                                                                                                                                                                                  },
                                                                                                                                                                                  "url": "https://www.gisaid.org"
                                                                                                                                                                                }
                                                                                                                                                                              },
                                                                                                                                                                              {
                                                                                                                                                                                "branch_attrs": {
                                                                                                                                                                                  "mutations": {}
                                                                                                                                                                                },
                                                                                                                                                                                "children": [
                                                                                                                                                                                  {
                                                                                                                                                                                    "branch_attrs": {
                                                                                                                                                                                      "mutations": {}
                                                                                                                                                                                    },
                                                                                                                                                                                    "children": [
                                                                                                                                                                                      {
                                                                                                                                                                                        "branch_attrs": {
                                                                                                                                                                                          "mutations": {}
                                                                                                                                                                                        },
                                                                                                                                                                                        "name": "USA/UT-UPHL-201119669/2020",
                                                                                                                                                                                        "node_attrs": {
                                                                                                                                                                                          "author": {
                                                                                                                                                                                            "author": "Erin Young et al",
                                                                                                                                                                                            "value": "Erin Young et al"
                                                                                                                                                                                          },
                                                                                                                                                                                          "clade_membership": {
                                                                                                                                                                                            "value": "20A"
                                                                                                                                                                                          },
                                                                                                                                                                                          "country": {
                                                                                                                                                                                            "value": "North America"
                                                                                                                                                                                          },
                                                                                                                                                                                          "div": 4,
                                                                                                                                                                                          "division": {
                                                                                                                                                                                            "value": "North America"
                                                                                                                                                                                          },
                                                                                                                                                                                          "division_exposure": {
                                                                                                                                                                                            "value": "North America"
                                                                                                                                                                                          },
                                                                                                                                                                                          "gisaid_epi_isl": {
                                                                                                                                                                                            "value": "EPI_ISL_648589"
                                                                                                                                                                                          },
                                                                                                                                                                                          "host": {
                                                                                                                                                                                            "value": "Human"
                                                                                                                                                                                          },
                                                                                                                                                                                          "custom_location": {
                                                                                                                                                                                            "confidence": {
                                                                                                                                                                                              "North America": 1.0
                                                                                                                                                                                            },
                                                                                                                                                                                            "entropy": -1.000088900581841e-12,
                                                                                                                                                                                            "value": "North America"
                                                                                                                                                                                          },
                                                                                                                                                                                          "num_date": {
                                                                                                                                                                                            "confidence": [
                                                                                                                                                                                              2020.3647540983607,
                                                                                                                                                                                              2020.3647540983607
                                                                                                                                                                                            ],
                                                                                                                                                                                            "value": 2020.3647540983607
                                                                                                                                                                                          },
                                                                                                                                                                                          "originating_lab": {
                                                                                                                                                                                            "value": "Utah Public Health Laboratory"
                                                                                                                                                                                          },
                                                                                                                                                                                          "pangolin_lineage": {
                                                                                                                                                                                            "value": "B.1"
                                                                                                                                                                                          },
                                                                                                                                                                                          "recency": {
                                                                                                                                                                                            "value": "Older"
                                                                                                                                                                                          },
                                                                                                                                                                                          "region": {
                                                                                                                                                                                            "value": "North America"
                                                                                                                                                                                          },
                                                                                                                                                                                          "region_exposure": {
                                                                                                                                                                                            "value": "North America"
                                                                                                                                                                                          },
                                                                                                                                                                                          "subclade_membership": {
                                                                                                                                                                                            "value": "20A"
                                                                                                                                                                                          },
                                                                                                                                                                                          "submitting_lab": {
                                                                                                                                                                                            "value": "Utah Public Health Laboratory"
                                                                                                                                                                                          },
                                                                                                                                                                                          "url": "https://www.gisaid.org"
                                                                                                                                                                                        }
                                                                                                                                                                                      },
                                                                                                                                                                                      {
                                                                                                                                                                                        "branch_attrs": {
                                                                                                                                                                                          "mutations": {}
                                                                                                                                                                                        },
                                                                                                                                                                                        "name": "DominicanRepublic/ICGEB_UNIBE022/2020",
                                                                                                                                                                                        "node_attrs": {

                                                                                                                                                                                          "author": {
                                                                                                                                                                                            "author": "Robert Paulino-Ramirez et al",
                                                                                                                                                                                            "value": "Robert Paulino-Ramirez et al"
                                                                                                                                                                                          },
                                                                                                                                                                                          "clade_membership": {
                                                                                                                                                                                            "value": "20A"
                                                                                                                                                                                          },
                                                                                                                                                                                          "country": {
                                                                                                                                                                                            "value": "North America"
                                                                                                                                                                                          },
                                                                                                                                                                                          "div": 4,
                                                                                                                                                                                          "division": {
                                                                                                                                                                                            "value": "North America"
                                                                                                                                                                                          },
                                                                                                                                                                                          "division_exposure": {
                                                                                                                                                                                            "value": "North America"
                                                                                                                                                                                          },
                                                                                                                                                                                          "gisaid_epi_isl": {
                                                                                                                                                                                            "value": "EPI_ISL_525467"
                                                                                                                                                                                          },
                                                                                                                                                                                          "host": {
                                                                                                                                                                                            "value": "Human"
                                                                                                                                                                                          },
                                                                                                                                                                                          "custom_location": {
                                                                                                                                                                                            "confidence": {
                                                                                                                                                                                              "North America": 1.0
                                                                                                                                                                                            },
                                                                                                                                                                                            "entropy": -1.000088900581841e-12,
                                                                                                                                                                                            "value": "North America"
                                                                                                                                                                                          },
                                                                                                                                                                                          "num_date": {
                                                                                                                                                                                            "confidence": [
                                                                                                                                                                                              2020.3428961748634,
                                                                                                                                                                                              2020.3428961748634
                                                                                                                                                                                            ],
                                                                                                                                                                                            "value": 2020.3428961748634
                                                                                                                                                                                          },
                                                                                                                                                                                          "originating_lab": {
                                                                                                                                                                                            "value": "Universidad Iberoamericana"
                                                                                                                                                                                          },
                                                                                                                                                                                          "pangolin_lineage": {
                                                                                                                                                                                            "value": "B.1"
                                                                                                                                                                                          },
                                                                                                                                                                                          "recency": {
                                                                                                                                                                                            "value": "Older"
                                                                                                                                                                                          },
                                                                                                                                                                                          "region": {
                                                                                                                                                                                            "value": "North America"
                                                                                                                                                                                          },
                                                                                                                                                                                          "region_exposure": {
                                                                                                                                                                                            "value": "North America"
                                                                                                                                                                                          },

                                                                                                                                                                                          "subclade_membership": {
                                                                                                                                                                                            "value": "20A"
                                                                                                                                                                                          },
                                                                                                                                                                                          "submitting_lab": {
                                                                                                                                                                                            "value": "International Centre for Genetic Engineering and Biotechnology (ICGEB) and ARGO Open Lab Platform"
                                                                                                                                                                                          },
                                                                                                                                                                                          "url": "https://www.gisaid.org"
                                                                                                                                                                                        }
                                                                                                                                                                                      }
                                                                                                                                                                                    ],
                                                                                                                                                                                    "name": "NODE_0001275",
                                                                                                                                                                                    "node_attrs": {
                                                                                                                                                                                      "clade_membership": {
                                                                                                                                                                                        "value": "20A"
                                                                                                                                                                                      },
                                                                                                                                                                                      "div": 4,
                                                                                                                                                                                      "custom_location": {
                                                                                                                                                                                        "confidence": {
                                                                                                                                                                                          "Europe": 0.007891621880222242,
                                                                                                                                                                                          "North America": 0.9896420983954601,
                                                                                                                                                                                          "South America": 0.0013986293718885726
                                                                                                                                                                                        },
                                                                                                                                                                                        "entropy": 0.0655754459344616,
                                                                                                                                                                                        "value": "North America"
                                                                                                                                                                                      },
                                                                                                                                                                                      "num_date": {
                                                                                                                                                                                        "confidence": [
                                                                                                                                                                                          2020.325455575195,
                                                                                                                                                                                          2020.3428961748634
                                                                                                                                                                                        ],
                                                                                                                                                                                        "value": 2020.3428961748634
                                                                                                                                                                                      },
                                                                                                                                                                                      "subclade_membership": {
                                                                                                                                                                                        "value": "20A"
                                                                                                                                                                                      }
                                                                                                                                                                                    }
                                                                                                                                                                                  },
                                                                                                                                                                                  {
                                                                                                                                                                                    "branch_attrs": {
                                                                                                                                                                                      "mutations": {}
                                                                                                                                                                                    },
                                                                                                                                                                                    "children": [
                                                                                                                                                                                      {
                                                                                                                                                                                        "branch_attrs": {
                                                                                                                                                                                          "labels": {
                                                                                                                                                                                            "aa": "N: R32H; ORF1a: A540V; ORF9b: A29T"
                                                                                                                                                                                          },
                                                                                                                                                                                          "mutations": {
                                                                                                                                                                                            "N": [
                                                                                                                                                                                              "R32H"
                                                                                                                                                                                            ],
                                                                                                                                                                                            "ORF1a": [
                                                                                                                                                                                              "A540V"
                                                                                                                                                                                            ],
                                                                                                                                                                                            "ORF9b": [
                                                                                                                                                                                              "A29T"
                                                                                                                                                                                            ],
                                                                                                                                                                                            "nuc": [
                                                                                                                                                                                              "C1884T",
                                                                                                                                                                                              "A4336G",
                                                                                                                                                                                              "T24739C",
                                                                                                                                                                                              "G28368A",
                                                                                                                                                                                              "T29582-",
                                                                                                                                                                                              "T29583-",
                                                                                                                                                                                              "T29584-",
                                                                                                                                                                                              "C29585-",
                                                                                                                                                                                              "C29586-",
                                                                                                                                                                                              "G29587-"
                                                                                                                                                                                            ]
                                                                                                                                                                                          }
                                                                                                                                                                                        },
                                                                                                                                                                                        "name": "Canada/BC-BCCDC-4679/2020",
                                                                                                                                                                                        "node_attrs": {
                                                                                                                                                                                          "author": {
                                                                                                                                                                                            "author": "Prystajecky Natalie et al",
                                                                                                                                                                                            "value": "Prystajecky Natalie et al"
                                                                                                                                                                                          },
                                                                                                                                                                                          "clade_membership": {
                                                                                                                                                                                            "value": "20A"
                                                                                                                                                                                          },
                                                                                                                                                                                          "country": {
                                                                                                                                                                                            "value": "North America"
                                                                                                                                                                                          },
                                                                                                                                                                                          "div": 8,
                                                                                                                                                                                          "division": {
                                                                                                                                                                                            "value": "North America"
                                                                                                                                                                                          },
                                                                                                                                                                                          "division_exposure": {
                                                                                                                                                                                            "value": "North America"
                                                                                                                                                                                          },
                                                                                                                                                                                          "gisaid_epi_isl": {
                                                                                                                                                                                            "value": "EPI_ISL_968347"
                                                                                                                                                                                          },
                                                                                                                                                                                          "host": {
                                                                                                                                                                                            "value": "Human"
                                                                                                                                                                                          },
                                                                                                                                                                                          "custom_location": {
                                                                                                                                                                                            "confidence": {
                                                                                                                                                                                              "North America": 1.0
                                                                                                                                                                                            },
                                                                                                                                                                                            "entropy": -1.000088900581841e-12,
                                                                                                                                                                                            "value": "North America"
                                                                                                                                                                                          },
                                                                                                                                                                                          "num_date": {
                                                                                                                                                                                            "confidence": [
                                                                                                                                                                                              2020.5505464480875,
                                                                                                                                                                                              2020.5505464480875
                                                                                                                                                                                            ],
                                                                                                                                                                                            "value": 2020.5505464480875
                                                                                                                                                                                          },
                                                                                                                                                                                          "originating_lab": {
                                                                                                                                                                                            "value": "BCCDC Public Health Laboratory"
                                                                                                                                                                                          },
                                                                                                                                                                                          "pangolin_lineage": {
                                                                                                                                                                                            "value": "B.1"
                                                                                                                                                                                          },
                                                                                                                                                                                          "recency": {
                                                                                                                                                                                            "value": "One month ago"
                                                                                                                                                                                          },
                                                                                                                                                                                          "region": {
                                                                                                                                                                                            "value": "North America"
                                                                                                                                                                                          },
                                                                                                                                                                                          "region_exposure": {
                                                                                                                                                                                            "value": "North America"
                                                                                                                                                                                          },
                                                                                                                                                                                          "subclade_membership": {
                                                                                                                                                                                            "value": "20A"
                                                                                                                                                                                          },
                                                                                                                                                                                          "submitting_lab": {
                                                                                                                                                                                            "value": "BCCDC Public Health Laboratory"
                                                                                                                                                                                          },
                                                                                                                                                                                          "url": "https://www.gisaid.org"
                                                                                                                                                                                        }
                                                                                                                                                                                      },
                                                                                                                                                                                      {
                                                                                                                                                                                        "branch_attrs": {
                                                                                                                                                                                          "mutations": {}
                                                                                                                                                                                        },
                                                                                                                                                                                        "children": [
                                                                                                                                                                                          {
                                                                                                                                                                                            "branch_attrs": {
                                                                                                                                                                                              "labels": {
                                                                                                                                                                                                "aa": "ORF1b: T17I, V1133F, H1550Y; ORF3a: Q38R, V202L"
                                                                                                                                                                                              },
                                                                                                                                                                                              "mutations": {
                                                                                                                                                                                                "ORF1b": [
                                                                                                                                                                                                  "T17I",
                                                                                                                                                                                                  "V1133F",
                                                                                                                                                                                                  "H1550Y"
                                                                                                                                                                                                ],
                                                                                                                                                                                                "ORF3a": [
                                                                                                                                                                                                  "Q38R",
                                                                                                                                                                                                  "V202L"
                                                                                                                                                                                                ],
                                                                                                                                                                                                "nuc": [
                                                                                                                                                                                                  "G204T",
                                                                                                                                                                                                  "C6286T",
                                                                                                                                                                                                  "C8047T",
                                                                                                                                                                                                  "C13517T",
                                                                                                                                                                                                  "G16864T",
                                                                                                                                                                                                  "C18115T",
                                                                                                                                                                                                  "A25505G",
                                                                                                                                                                                                  "G25996T"
                                                                                                                                                                                                ]
                                                                                                                                                                                              }
                                                                                                                                                                                            },
                                                                                                                                                                                            "name": "Germany/BAV-PL-virotum_NZ59D/2020",
                                                                                                                                                                                            "node_attrs": {

                                                                                                                                                                                              "author": {
                                                                                                                                                                                                "author": "Ulrike Protzer et al",
                                                                                                                                                                                                "value": "Ulrike Protzer et al"
                                                                                                                                                                                              },
                                                                                                                                                                                              "clade_membership": {
                                                                                                                                                                                                "value": "20A"
                                                                                                                                                                                              },
                                                                                                                                                                                              "country": {
                                                                                                                                                                                                "value": "Europe"
                                                                                                                                                                                              },
                                                                                                                                                                                              "div": 12,
                                                                                                                                                                                              "division": {
                                                                                                                                                                                                "value": "Europe"
                                                                                                                                                                                              },
                                                                                                                                                                                              "division_exposure": {
                                                                                                                                                                                                "value": "Europe"
                                                                                                                                                                                              },
                                                                                                                                                                                              "gisaid_epi_isl": {
                                                                                                                                                                                                "value": "EPI_ISL_1092137"
                                                                                                                                                                                              },
                                                                                                                                                                                              "host": {
                                                                                                                                                                                                "value": "Human"
                                                                                                                                                                                              },
                                                                                                                                                                                              "custom_location": {
                                                                                                                                                                                                "confidence": {
                                                                                                                                                                                                  "Europe": 1.0
                                                                                                                                                                                                },
                                                                                                                                                                                                "entropy": -1.000088900581841e-12,
                                                                                                                                                                                                "value": "Europe"
                                                                                                                                                                                              },
                                                                                                                                                                                              "num_date": {
                                                                                                                                                                                                "confidence": [
                                                                                                                                                                                                  2020.9030054644809,
                                                                                                                                                                                                  2020.9030054644809
                                                                                                                                                                                                ],
                                                                                                                                                                                                "value": 2020.9030054644809
                                                                                                                                                                                              },
                                                                                                                                                                                              "originating_lab": {
                                                                                                                                                                                                "value": "Protzer Lab"
                                                                                                                                                                                              },
                                                                                                                                                                                              "pangolin_lineage": {
                                                                                                                                                                                                "value": "B.1.258"
                                                                                                                                                                                              },
                                                                                                                                                                                              "recency": {
                                                                                                                                                                                                "value": "3-7 days ago"
                                                                                                                                                                                              },
                                                                                                                                                                                              "region": {
                                                                                                                                                                                                "value": "Europe"
                                                                                                                                                                                              },
                                                                                                                                                                                              "region_exposure": {
                                                                                                                                                                                                "value": "Europe"
                                                                                                                                                                                              },

                                                                                                                                                                                              "subclade_membership": {
                                                                                                                                                                                                "value": "20A"
                                                                                                                                                                                              },
                                                                                                                                                                                              "submitting_lab": {
                                                                                                                                                                                                "value": "Protzer Lab, Laboratory for Functional Genome Analysis, Dept. Genomics, Gene Center of the LMU Munich"
                                                                                                                                                                                              },
                                                                                                                                                                                              "url": "https://www.gisaid.org"
                                                                                                                                                                                            }
                                                                                                                                                                                          },
                                                                                                                                                                                          {
                                                                                                                                                                                            "branch_attrs": {
                                                                                                                                                                                              "mutations": {}
                                                                                                                                                                                            },
                                                                                                                                                                                            "children": [
                                                                                                                                                                                              {
                                                                                                                                                                                                "branch_attrs": {
                                                                                                                                                                                                  "mutations": {}
                                                                                                                                                                                                },
                                                                                                                                                                                                "children": [
                                                                                                                                                                                                  {
                                                                                                                                                                                                    "branch_attrs": {
                                                                                                                                                                                                      "labels": {
                                                                                                                                                                                                        "aa": "ORF1a: R542L, L2084X, K2085-, I2086-, T2087X"
                                                                                                                                                                                                      },
                                                                                                                                                                                                      "mutations": {
                                                                                                                                                                                                        "ORF1a": [
                                                                                                                                                                                                          "R542L",
                                                                                                                                                                                                          "L2084X",
                                                                                                                                                                                                          "K2085-",
                                                                                                                                                                                                          "I2086-",
                                                                                                                                                                                                          "T2087X"
                                                                                                                                                                                                        ],
                                                                                                                                                                                                        "nuc": [
                                                                                                                                                                                                          "G1890T",
                                                                                                                                                                                                          "T6516-",
                                                                                                                                                                                                          "A6517-",
                                                                                                                                                                                                          "A6518-",
                                                                                                                                                                                                          "A6519-",
                                                                                                                                                                                                          "A6520-",
                                                                                                                                                                                                          "A6521-",
                                                                                                                                                                                                          "T6522-",
                                                                                                                                                                                                          "T6523-",
                                                                                                                                                                                                          "A6524-"
                                                                                                                                                                                                        ]
                                                                                                                                                                                                      }
                                                                                                                                                                                                    },
                                                                                                                                                                                                    "name": "Kenya/C15470/2020",
                                                                                                                                                                                                    "node_attrs": {

                                                                                                                                                                                                      "author": {
                                                                                                                                                                                                        "author": "Githinji et al et al",
                                                                                                                                                                                                        "value": "Githinji et al et al"
                                                                                                                                                                                                      },
                                                                                                                                                                                                      "clade_membership": {
                                                                                                                                                                                                        "value": "20A"
                                                                                                                                                                                                      },
                                                                                                                                                                                                      "country": {
                                                                                                                                                                                                        "value": "Africa"
                                                                                                                                                                                                      },
                                                                                                                                                                                                      "div": 5,
                                                                                                                                                                                                      "division": {
                                                                                                                                                                                                        "value": "Africa"
                                                                                                                                                                                                      },
                                                                                                                                                                                                      "division_exposure": {
                                                                                                                                                                                                        "value": "Africa"
                                                                                                                                                                                                      },
                                                                                                                                                                                                      "gisaid_epi_isl": {
                                                                                                                                                                                                        "value": "EPI_ISL_806653"
                                                                                                                                                                                                      },
                                                                                                                                                                                                      "host": {
                                                                                                                                                                                                        "value": "Human"
                                                                                                                                                                                                      },
                                                                                                                                                                                                      "custom_location": {
                                                                                                                                                                                                        "confidence": {
                                                                                                                                                                                                          "Africa": 1.0
                                                                                                                                                                                                        },
                                                                                                                                                                                                        "entropy": -1.000088900581841e-12,
                                                                                                                                                                                                        "value": "Africa"
                                                                                                                                                                                                      },
                                                                                                                                                                                                      "num_date": {
                                                                                                                                                                                                        "confidence": [
                                                                                                                                                                                                          2020.4357923497269,
                                                                                                                                                                                                          2020.4357923497269
                                                                                                                                                                                                        ],
                                                                                                                                                                                                        "value": 2020.4357923497269
                                                                                                                                                                                                      },
                                                                                                                                                                                                      "originating_lab": {
                                                                                                                                                                                                        "value": "KEMRI-Wellcome Trust Research Programme/KEMRI-CGMR-C Kilifi"
                                                                                                                                                                                                      },
                                                                                                                                                                                                      "pangolin_lineage": {
                                                                                                                                                                                                        "value": "B.1"
                                                                                                                                                                                                      },
                                                                                                                                                                                                      "recency": {
                                                                                                                                                                                                        "value": "Older"
                                                                                                                                                                                                      },
                                                                                                                                                                                                      "region": {
                                                                                                                                                                                                        "value": "Africa"
                                                                                                                                                                                                      },
                                                                                                                                                                                                      "region_exposure": {
                                                                                                                                                                                                        "value": "Africa"
                                                                                                                                                                                                      },

                                                                                                                                                                                                      "subclade_membership": {
                                                                                                                                                                                                        "value": "20A"
                                                                                                                                                                                                      },
                                                                                                                                                                                                      "submitting_lab": {
                                                                                                                                                                                                        "value": "KEMRI-Wellcome Trust Research Programme/KEMRI-CGMR-C Kilifi"
                                                                                                                                                                                                      },
                                                                                                                                                                                                      "url": "https://www.gisaid.org"
                                                                                                                                                                                                    }
                                                                                                                                                                                                  },
                                                                                                                                                                                                  {
                                                                                                                                                                                                    "branch_attrs": {
                                                                                                                                                                                                      "labels": {
                                                                                                                                                                                                        "aa": "N: P6L; ORF9b: P3S"
                                                                                                                                                                                                      },
                                                                                                                                                                                                      "mutations": {
                                                                                                                                                                                                        "N": [
                                                                                                                                                                                                          "P6L"
                                                                                                                                                                                                        ],
                                                                                                                                                                                                        "ORF9b": [
                                                                                                                                                                                                          "P3S"
                                                                                                                                                                                                        ],
                                                                                                                                                                                                        "nuc": [
                                                                                                                                                                                                          "C28290T"
                                                                                                                                                                                                        ]
                                                                                                                                                                                                      }
                                                                                                                                                                                                    },
                                                                                                                                                                                                    "name": "England/LIVE-9FDA5/2020",
                                                                                                                                                                                                    "node_attrs": {
                                                                                                                                                                                                      "author": {
                                                                                                                                                                                                        "author": "Sam Haldenby et al",
                                                                                                                                                                                                        "value": "Sam Haldenby et al B"
                                                                                                                                                                                                      },
                                                                                                                                                                                                      "clade_membership": {
                                                                                                                                                                                                        "value": "20A"
                                                                                                                                                                                                      },
                                                                                                                                                                                                      "country": {
                                                                                                                                                                                                        "value": "Europe"
                                                                                                                                                                                                      },
                                                                                                                                                                                                      "div": 5,
                                                                                                                                                                                                      "division": {
                                                                                                                                                                                                        "value": "Europe"
                                                                                                                                                                                                      },
                                                                                                                                                                                                      "division_exposure": {
                                                                                                                                                                                                        "value": "Europe"
                                                                                                                                                                                                      },
                                                                                                                                                                                                      "gisaid_epi_isl": {
                                                                                                                                                                                                        "value": "EPI_ISL_472062"
                                                                                                                                                                                                      },
                                                                                                                                                                                                      "host": {
                                                                                                                                                                                                        "value": "Human"
                                                                                                                                                                                                      },
                                                                                                                                                                                                      "custom_location": {
                                                                                                                                                                                                        "confidence": {
                                                                                                                                                                                                          "Europe": 1.0
                                                                                                                                                                                                        },
                                                                                                                                                                                                        "entropy": -1.000088900581841e-12,
                                                                                                                                                                                                        "value": "Europe"
                                                                                                                                                                                                      },
                                                                                                                                                                                                      "num_date": {
                                                                                                                                                                                                        "confidence": [
                                                                                                                                                                                                          2020.4166666666667,
                                                                                                                                                                                                          2020.4166666666667
                                                                                                                                                                                                        ],
                                                                                                                                                                                                        "value": 2020.4166666666667
                                                                                                                                                                                                      },
                                                                                                                                                                                                      "originating_lab": {
                                                                                                                                                                                                        "value": "Liverpool Clinical Laboratories"
                                                                                                                                                                                                      },
                                                                                                                                                                                                      "pangolin_lineage": {
                                                                                                                                                                                                        "value": "B.1"
                                                                                                                                                                                                      },
                                                                                                                                                                                                      "recency": {
                                                                                                                                                                                                        "value": "Older"
                                                                                                                                                                                                      },
                                                                                                                                                                                                      "region": {
                                                                                                                                                                                                        "value": "Europe"
                                                                                                                                                                                                      },
                                                                                                                                                                                                      "region_exposure": {
                                                                                                                                                                                                        "value": "Europe"
                                                                                                                                                                                                      },
                                                                                                                                                                                                      "subclade_membership": {
                                                                                                                                                                                                        "value": "20A"
                                                                                                                                                                                                      },
                                                                                                                                                                                                      "submitting_lab": {
                                                                                                                                                                                                        "value": "COVID-19 Genomics UK (COG-UK) Consortium"
                                                                                                                                                                                                      },
                                                                                                                                                                                                      "url": "https://www.gisaid.org"
                                                                                                                                                                                                    }
                                                                                                                                                                                                  }
                                                                                                                                                                                                ],
                                                                                                                                                                                                "name": "NODE_0001283",
                                                                                                                                                                                                "node_attrs": {
                                                                                                                                                                                                  "clade_membership": {
                                                                                                                                                                                                    "value": "20A"
                                                                                                                                                                                                  },
                                                                                                                                                                                                  "div": 4,
                                                                                                                                                                                                  "custom_location": {
                                                                                                                                                                                                    "confidence": {
                                                                                                                                                                                                      "Africa": 0.13864872368025735,
                                                                                                                                                                                                      "Asia": 0.012272908528318357,
                                                                                                                                                                                                      "Europe": 0.8366591596357759,
                                                                                                                                                                                                      "South America": 0.01037863213444831
                                                                                                                                                                                                    },
                                                                                                                                                                                                    "entropy": 0.5378810705054071,
                                                                                                                                                                                                    "value": "Europe"
                                                                                                                                                                                                  },
                                                                                                                                                                                                  "num_date": {
                                                                                                                                                                                                    "confidence": [
                                                                                                                                                                                                      2020.3468995589838,
                                                                                                                                                                                                      2020.406376914464
                                                                                                                                                                                                    ],
                                                                                                                                                                                                    "value": 2020.3724217990562
                                                                                                                                                                                                  },
                                                                                                                                                                                                  "subclade_membership": {
                                                                                                                                                                                                    "value": "20A"
                                                                                                                                                                                                  }
                                                                                                                                                                                                }
                                                                                                                                                                                              },
                                                                                                                                                                                              {
                                                                                                                                                                                                "branch_attrs": {
                                                                                                                                                                                                  "mutations": {}
                                                                                                                                                                                                },
                                                                                                                                                                                                "children": [
                                                                                                                                                                                                  {
                                                                                                                                                                                                    "branch_attrs": {
                                                                                                                                                                                                      "mutations": {}
                                                                                                                                                                                                    },
                                                                                                                                                                                                    "children": [
                                                                                                                                                                                                      {
                                                                                                                                                                                                        "branch_attrs": {
                                                                                                                                                                                                          "mutations": {}
                                                                                                                                                                                                        },
                                                                                                                                                                                                        "children": [
                                                                                                                                                                                                          {
                                                                                                                                                                                                            "branch_attrs": {
                                                                                                                                                                                                              "mutations": {}
                                                                                                                                                                                                            },
                                                                                                                                                                                                            "name": "Turkey/KU-030/2020",
                                                                                                                                                                                                            "node_attrs": {

                                                                                                                                                                                                              "author": {
                                                                                                                                                                                                                "author": "Murat Karamese et al",
                                                                                                                                                                                                                "value": "Murat Karamese et al"
                                                                                                                                                                                                              },
                                                                                                                                                                                                              "clade_membership": {
                                                                                                                                                                                                                "value": "20A"
                                                                                                                                                                                                              },
                                                                                                                                                                                                              "country": {
                                                                                                                                                                                                                "value": "Europe"
                                                                                                                                                                                                              },
                                                                                                                                                                                                              "div": 4,
                                                                                                                                                                                                              "division": {
                                                                                                                                                                                                                "value": "Europe"
                                                                                                                                                                                                              },
                                                                                                                                                                                                              "division_exposure": {
                                                                                                                                                                                                                "value": "Europe"
                                                                                                                                                                                                              },
                                                                                                                                                                                                              "genbank_accession": {
                                                                                                                                                                                                                "value": "MT787748.1"
                                                                                                                                                                                                              },
                                                                                                                                                                                                              "gisaid_epi_isl": {
                                                                                                                                                                                                                "value": "EPI_ISL_495440"
                                                                                                                                                                                                              },
                                                                                                                                                                                                              "host": {
                                                                                                                                                                                                                "value": "Human"
                                                                                                                                                                                                              },
                                                                                                                                                                                                              "custom_location": {
                                                                                                                                                                                                                "confidence": {
                                                                                                                                                                                                                  "Europe": 0.9999999999999999
                                                                                                                                                                                                                },
                                                                                                                                                                                                                "entropy": -9.99866855976916e-13,
                                                                                                                                                                                                                "value": "Europe"
                                                                                                                                                                                                              },
                                                                                                                                                                                                              "num_date": {
                                                                                                                                                                                                                "confidence": [
                                                                                                                                                                                                                  2020.386612021858,
                                                                                                                                                                                                                  2020.386612021858
                                                                                                                                                                                                                ],
                                                                                                                                                                                                                "value": 2020.386612021858
                                                                                                                                                                                                              },
                                                                                                                                                                                                              "originating_lab": {
                                                                                                                                                                                                                "value": "Kafkas University, Faculty of Medicine, Department of Medical Microbiology"
                                                                                                                                                                                                              },
                                                                                                                                                                                                              "pangolin_lineage": {
                                                                                                                                                                                                                "value": "B.1"
                                                                                                                                                                                                              },
                                                                                                                                                                                                              "recency": {
                                                                                                                                                                                                                "value": "Older"
                                                                                                                                                                                                              },
                                                                                                                                                                                                              "region": {
                                                                                                                                                                                                                "value": "Europe"
                                                                                                                                                                                                              },
                                                                                                                                                                                                              "region_exposure": {
                                                                                                                                                                                                                "value": "Europe"
                                                                                                                                                                                                              },

                                                                                                                                                                                                              "subclade_membership": {
                                                                                                                                                                                                                "value": "20A"
                                                                                                                                                                                                              },
                                                                                                                                                                                                              "submitting_lab": {
                                                                                                                                                                                                                "value": "Kafkas University, Faculty of Medicine, Department of Medical Microbiology"
                                                                                                                                                                                                              },
                                                                                                                                                                                                              "url": "https://www.gisaid.org"
                                                                                                                                                                                                            }
                                                                                                                                                                                                          },
                                                                                                                                                                                                          {
                                                                                                                                                                                                            "branch_attrs": {
                                                                                                                                                                                                              "mutations": {}
                                                                                                                                                                                                            },
                                                                                                                                                                                                            "name": "Turkey/KU-017/2020",
                                                                                                                                                                                                            "node_attrs": {

                                                                                                                                                                                                              "author": {
                                                                                                                                                                                                                "author": "Murat Karamese et al",
                                                                                                                                                                                                                "value": "Murat Karamese et al"
                                                                                                                                                                                                              },
                                                                                                                                                                                                              "clade_membership": {
                                                                                                                                                                                                                "value": "20A"
                                                                                                                                                                                                              },
                                                                                                                                                                                                              "country": {
                                                                                                                                                                                                                "value": "Europe"
                                                                                                                                                                                                              },
                                                                                                                                                                                                              "div": 4,
                                                                                                                                                                                                              "division": {
                                                                                                                                                                                                                "value": "Europe"
                                                                                                                                                                                                              },
                                                                                                                                                                                                              "division_exposure": {
                                                                                                                                                                                                                "value": "Europe"
                                                                                                                                                                                                              },
                                                                                                                                                                                                              "genbank_accession": {
                                                                                                                                                                                                                "value": "MT787578.1"
                                                                                                                                                                                                              },
                                                                                                                                                                                                              "gisaid_epi_isl": {
                                                                                                                                                                                                                "value": "EPI_ISL_495427"
                                                                                                                                                                                                              },
                                                                                                                                                                                                              "host": {
                                                                                                                                                                                                                "value": "Human"
                                                                                                                                                                                                              },
                                                                                                                                                                                                              "custom_location": {
                                                                                                                                                                                                                "confidence": {
                                                                                                                                                                                                                  "Europe": 0.9999999999999999
                                                                                                                                                                                                                },
                                                                                                                                                                                                                "entropy": -9.99866855976916e-13,
                                                                                                                                                                                                                "value": "Europe"
                                                                                                                                                                                                              },
                                                                                                                                                                                                              "num_date": {
                                                                                                                                                                                                                "confidence": [
                                                                                                                                                                                                                  2020.3784153005465,
                                                                                                                                                                                                                  2020.3784153005465
                                                                                                                                                                                                                ],
                                                                                                                                                                                                                "value": 2020.3784153005465
                                                                                                                                                                                                              },
                                                                                                                                                                                                              "originating_lab": {
                                                                                                                                                                                                                "value": "Kafkas University, Faculty of Medicine, Department of Medical Microbiology"
                                                                                                                                                                                                              },
                                                                                                                                                                                                              "pangolin_lineage": {
                                                                                                                                                                                                                "value": "B.1"
                                                                                                                                                                                                              },
                                                                                                                                                                                                              "recency": {
                                                                                                                                                                                                                "value": "Older"
                                                                                                                                                                                                              },
                                                                                                                                                                                                              "region": {
                                                                                                                                                                                                                "value": "Europe"
                                                                                                                                                                                                              },
                                                                                                                                                                                                              "region_exposure": {
                                                                                                                                                                                                                "value": "Europe"
                                                                                                                                                                                                              },

                                                                                                                                                                                                              "subclade_membership": {
                                                                                                                                                                                                                "value": "20A"
                                                                                                                                                                                                              },
                                                                                                                                                                                                              "submitting_lab": {
                                                                                                                                                                                                                "value": "Kafkas University, Faculty of Medicine, Department of Medical Microbiology"
                                                                                                                                                                                                              },
                                                                                                                                                                                                              "url": "https://www.gisaid.org"
                                                                                                                                                                                                            }
                                                                                                                                                                                                          }
                                                                                                                                                                                                        ],
                                                                                                                                                                                                        "name": "NODE_0001287",
                                                                                                                                                                                                        "node_attrs": {
                                                                                                                                                                                                          "clade_membership": {
                                                                                                                                                                                                            "value": "20A"
                                                                                                                                                                                                          },
                                                                                                                                                                                                          "div": 4,
                                                                                                                                                                                                          "custom_location": {
                                                                                                                                                                                                            "confidence": {
                                                                                                                                                                                                              "Africa": 0.001575446834721529,
                                                                                                                                                                                                              "Asia": 0.009302945927911685,
                                                                                                                                                                                                              "Europe": 0.9861046181279262,
                                                                                                                                                                                                              "South America": 0.002568817113734306
                                                                                                                                                                                                            },
                                                                                                                                                                                                            "entropy": 0.0864973090985848,
                                                                                                                                                                                                            "value": "Europe"
                                                                                                                                                                                                          },
                                                                                                                                                                                                          "num_date": {
                                                                                                                                                                                                            "confidence": [
                                                                                                                                                                                                              2020.3653818804478,
                                                                                                                                                                                                              2020.3784153005465
                                                                                                                                                                                                            ],
                                                                                                                                                                                                            "value": 2020.3784153005465
                                                                                                                                                                                                          },
                                                                                                                                                                                                          "subclade_membership": {
                                                                                                                                                                                                            "value": "20A"
                                                                                                                                                                                                          }
                                                                                                                                                                                                        }
                                                                                                                                                                                                      },
                                                                                                                                                                                                      {
                                                                                                                                                                                                        "branch_attrs": {
                                                                                                                                                                                                          "mutations": {}
                                                                                                                                                                                                        },
                                                                                                                                                                                                        "children": [
                                                                                                                                                                                                          {
                                                                                                                                                                                                            "branch_attrs": {
                                                                                                                                                                                                              "labels": {
                                                                                                                                                                                                                "aa": "N: S188L"
                                                                                                                                                                                                              },
                                                                                                                                                                                                              "mutations": {
                                                                                                                                                                                                                "N": [
                                                                                                                                                                                                                  "S188L"
                                                                                                                                                                                                                ],
                                                                                                                                                                                                                "nuc": [
                                                                                                                                                                                                                  "C28836T"
                                                                                                                                                                                                                ]
                                                                                                                                                                                                              }
                                                                                                                                                                                                            },
                                                                                                                                                                                                            "name": "England/LIVE-9FD87/2020",
                                                                                                                                                                                                            "node_attrs": {
                                                                                                                                                                                                              "author": {
                                                                                                                                                                                                                "author": "Sam Haldenby et al",
                                                                                                                                                                                                                "value": "Sam Haldenby et al B"
                                                                                                                                                                                                              },
                                                                                                                                                                                                              "clade_membership": {
                                                                                                                                                                                                                "value": "20A"
                                                                                                                                                                                                              },
                                                                                                                                                                                                              "country": {
                                                                                                                                                                                                                "value": "Europe"
                                                                                                                                                                                                              },
                                                                                                                                                                                                              "div": 5,
                                                                                                                                                                                                              "division": {
                                                                                                                                                                                                                "value": "Europe"
                                                                                                                                                                                                              },
                                                                                                                                                                                                              "division_exposure": {
                                                                                                                                                                                                                "value": "Europe"
                                                                                                                                                                                                              },
                                                                                                                                                                                                              "gisaid_epi_isl": {
                                                                                                                                                                                                                "value": "EPI_ISL_472061"
                                                                                                                                                                                                              },
                                                                                                                                                                                                              "host": {
                                                                                                                                                                                                                "value": "Human"
                                                                                                                                                                                                              },
                                                                                                                                                                                                              "custom_location": {
                                                                                                                                                                                                                "confidence": {
                                                                                                                                                                                                                  "Europe": 1.0
                                                                                                                                                                                                                },
                                                                                                                                                                                                                "entropy": -1.000088900581841e-12,
                                                                                                                                                                                                                "value": "Europe"
                                                                                                                                                                                                              },
                                                                                                                                                                                                              "num_date": {
                                                                                                                                                                                                                "confidence": [
                                                                                                                                                                                                                  2020.4193989071039,
                                                                                                                                                                                                                  2020.4193989071039
                                                                                                                                                                                                                ],
                                                                                                                                                                                                                "value": 2020.4193989071039
                                                                                                                                                                                                              },
                                                                                                                                                                                                              "originating_lab": {
                                                                                                                                                                                                                "value": "Liverpool Clinical Laboratories"
                                                                                                                                                                                                              },
                                                                                                                                                                                                              "pangolin_lineage": {
                                                                                                                                                                                                                "value": "B.1.93"
                                                                                                                                                                                                              },
                                                                                                                                                                                                              "recency": {
                                                                                                                                                                                                                "value": "Older"
                                                                                                                                                                                                              },
                                                                                                                                                                                                              "region": {
                                                                                                                                                                                                                "value": "Europe"
                                                                                                                                                                                                              },
                                                                                                                                                                                                              "region_exposure": {
                                                                                                                                                                                                                "value": "Europe"
                                                                                                                                                                                                              },
                                                                                                                                                                                                              "subclade_membership": {
                                                                                                                                                                                                                "value": "20A"
                                                                                                                                                                                                              },
                                                                                                                                                                                                              "submitting_lab": {
                                                                                                                                                                                                                "value": "COVID-19 Genomics UK (COG-UK) Consortium"
                                                                                                                                                                                                              },
                                                                                                                                                                                                              "url": "https://www.gisaid.org"
                                                                                                                                                                                                            }
                                                                                                                                                                                                          },
                                                                                                                                                                                                          {
                                                                                                                                                                                                            "branch_attrs": {
                                                                                                                                                                                                              "labels": {
                                                                                                                                                                                                                "aa": "ORF1a: D3042N"
                                                                                                                                                                                                              },
                                                                                                                                                                                                              "mutations": {
                                                                                                                                                                                                                "ORF1a": [
                                                                                                                                                                                                                  "D3042N"
                                                                                                                                                                                                                ],
                                                                                                                                                                                                                "nuc": [
                                                                                                                                                                                                                  "C8917T",
                                                                                                                                                                                                                  "G9389A"
                                                                                                                                                                                                                ]
                                                                                                                                                                                                              }
                                                                                                                                                                                                            },
                                                                                                                                                                                                            "children": [
                                                                                                                                                                                                              {
                                                                                                                                                                                                                "branch_attrs": {
                                                                                                                                                                                                                  "labels": {
                                                                                                                                                                                                                    "aa": "ORF1b: V119A; ORF3a: T175I; S: R102I, A1070S"
                                                                                                                                                                                                                  },
                                                                                                                                                                                                                  "mutations": {
                                                                                                                                                                                                                    "ORF1b": [
                                                                                                                                                                                                                      "V119A"
                                                                                                                                                                                                                    ],
                                                                                                                                                                                                                    "ORF3a": [
                                                                                                                                                                                                                      "T175I"
                                                                                                                                                                                                                    ],
                                                                                                                                                                                                                    "S": [
                                                                                                                                                                                                                      "R102I",
                                                                                                                                                                                                                      "A1070S"
                                                                                                                                                                                                                    ],
                                                                                                                                                                                                                    "nuc": [
                                                                                                                                                                                                                      "T3055C",
                                                                                                                                                                                                                      "C11812T",
                                                                                                                                                                                                                      "T13823C",
                                                                                                                                                                                                                      "A18405T",
                                                                                                                                                                                                                      "G21867T",
                                                                                                                                                                                                                      "G24770T",
                                                                                                                                                                                                                      "C25916T"
                                                                                                                                                                                                                    ]
                                                                                                                                                                                                                  }
                                                                                                                                                                                                                },
                                                                                                                                                                                                                "name": "India/WB-IICB-044/2020",
                                                                                                                                                                                                                "node_attrs": {
                                                                                                                                                                                                                  "author": {
                                                                                                                                                                                                                    "author": "Sujay Krishna Maity et al",
                                                                                                                                                                                                                    "value": "Sujay Krishna Maity et al"
                                                                                                                                                                                                                  },
                                                                                                                                                                                                                  "clade_membership": {
                                                                                                                                                                                                                    "value": "20A"
                                                                                                                                                                                                                  },
                                                                                                                                                                                                                  "country": {
                                                                                                                                                                                                                    "value": "Asia"
                                                                                                                                                                                                                  },
                                                                                                                                                                                                                  "div": 13,
                                                                                                                                                                                                                  "division": {
                                                                                                                                                                                                                    "value": "Asia"
                                                                                                                                                                                                                  },
                                                                                                                                                                                                                  "division_exposure": {
                                                                                                                                                                                                                    "value": "Asia"
                                                                                                                                                                                                                  },
                                                                                                                                                                                                                  "gisaid_epi_isl": {
                                                                                                                                                                                                                    "value": "EPI_ISL_944771"
                                                                                                                                                                                                                  },
                                                                                                                                                                                                                  "host": {
                                                                                                                                                                                                                    "value": "Human"
                                                                                                                                                                                                                  },
                                                                                                                                                                                                                  "custom_location": {
                                                                                                                                                                                                                    "confidence": {
                                                                                                                                                                                                                      "Asia": 0.9999999999999999
                                                                                                                                                                                                                    },
                                                                                                                                                                                                                    "entropy": -9.99866855976916e-13,
                                                                                                                                                                                                                    "value": "Asia"
                                                                                                                                                                                                                  },
                                                                                                                                                                                                                  "num_date": {
                                                                                                                                                                                                                    "confidence": [
                                                                                                                                                                                                                      2020.8265027322404,
                                                                                                                                                                                                                      2020.8265027322404
                                                                                                                                                                                                                    ],
                                                                                                                                                                                                                    "value": 2020.8265027322404
                                                                                                                                                                                                                  },
                                                                                                                                                                                                                  "originating_lab": {
                                                                                                                                                                                                                    "value": "CSIR-Indian Institute of Chemical Biology, MEDICA Supercpecialty Hospital Kolkata"
                                                                                                                                                                                                                  },
                                                                                                                                                                                                                  "pangolin_lineage": {
                                                                                                                                                                                                                    "value": "B.1"
                                                                                                                                                                                                                  },
                                                                                                                                                                                                                  "recency": {
                                                                                                                                                                                                                    "value": "One month ago"
                                                                                                                                                                                                                  },
                                                                                                                                                                                                                  "region": {
                                                                                                                                                                                                                    "value": "Asia"
                                                                                                                                                                                                                  },
                                                                                                                                                                                                                  "region_exposure": {
                                                                                                                                                                                                                    "value": "Asia"
                                                                                                                                                                                                                  },
                                                                                                                                                                                                                  "subclade_membership": {
                                                                                                                                                                                                                    "value": "20A"
                                                                                                                                                                                                                  },
                                                                                                                                                                                                                  "submitting_lab": {
                                                                                                                                                                                                                    "value": "CSIR-Indian Institute of Chemical Biology, MEDICA Supercpecialty Hospital Kolkata"
                                                                                                                                                                                                                  },
                                                                                                                                                                                                                  "url": "https://www.gisaid.org"
                                                                                                                                                                                                                }
                                                                                                                                                                                                              },
                                                                                                                                                                                                              {
                                                                                                                                                                                                                "branch_attrs": {
                                                                                                                                                                                                                  "mutations": {}
                                                                                                                                                                                                                },
                                                                                                                                                                                                                "children": [
                                                                                                                                                                                                                  {
                                                                                                                                                                                                                    "branch_attrs": {
                                                                                                                                                                                                                      "labels": {
                                                                                                                                                                                                                        "aa": "N: M234I; ORF1a: T4065I, I4127V; ORF3a: S165F; ORF8: C20F"
                                                                                                                                                                                                                      },
                                                                                                                                                                                                                      "mutations": {
                                                                                                                                                                                                                        "N": [
                                                                                                                                                                                                                          "M234I"
                                                                                                                                                                                                                        ],
                                                                                                                                                                                                                        "ORF1a": [
                                                                                                                                                                                                                          "T4065I",
                                                                                                                                                                                                                          "I4127V"
                                                                                                                                                                                                                        ],
                                                                                                                                                                                                                        "ORF3a": [
                                                                                                                                                                                                                          "S165F"
                                                                                                                                                                                                                        ],
                                                                                                                                                                                                                        "ORF8": [
                                                                                                                                                                                                                          "C20F"
                                                                                                                                                                                                                        ],
                                                                                                                                                                                                                        "nuc": [
                                                                                                                                                                                                                          "C12459T",
                                                                                                                                                                                                                          "A12644G",
                                                                                                                                                                                                                          "C18657T",
                                                                                                                                                                                                                          "C25886T",
                                                                                                                                                                                                                          "G27952T",
                                                                                                                                                                                                                          "G28975T"
                                                                                                                                                                                                                        ]
                                                                                                                                                                                                                      }
                                                                                                                                                                                                                    },
                                                                                                                                                                                                                    "name": "India/WB-IICB-049/2020",
                                                                                                                                                                                                                    "node_attrs": {
                                                                                                                                                                                                                      "author": {
                                                                                                                                                                                                                        "author": "Sujay Krishna Maity et al",
                                                                                                                                                                                                                        "value": "Sujay Krishna Maity et al"
                                                                                                                                                                                                                      },
                                                                                                                                                                                                                      "clade_membership": {
                                                                                                                                                                                                                        "value": "20A"
                                                                                                                                                                                                                      },
                                                                                                                                                                                                                      "country": {
                                                                                                                                                                                                                        "value": "Asia"
                                                                                                                                                                                                                      },
                                                                                                                                                                                                                      "div": 12,
                                                                                                                                                                                                                      "division": {
                                                                                                                                                                                                                        "value": "Asia"
                                                                                                                                                                                                                      },
                                                                                                                                                                                                                      "division_exposure": {
                                                                                                                                                                                                                        "value": "Asia"
                                                                                                                                                                                                                      },
                                                                                                                                                                                                                      "gisaid_epi_isl": {
                                                                                                                                                                                                                        "value": "EPI_ISL_944781"
                                                                                                                                                                                                                      },
                                                                                                                                                                                                                      "host": {
                                                                                                                                                                                                                        "value": "Human"
                                                                                                                                                                                                                      },
                                                                                                                                                                                                                      "custom_location": {
                                                                                                                                                                                                                        "confidence": {
                                                                                                                                                                                                                          "Asia": 1.0
                                                                                                                                                                                                                        },
                                                                                                                                                                                                                        "entropy": -1.000088900581841e-12,
                                                                                                                                                                                                                        "value": "Asia"
                                                                                                                                                                                                                      },
                                                                                                                                                                                                                      "num_date": {
                                                                                                                                                                                                                        "confidence": [
                                                                                                                                                                                                                          2020.8265027322404,
                                                                                                                                                                                                                          2020.8265027322404
                                                                                                                                                                                                                        ],
                                                                                                                                                                                                                        "value": 2020.8265027322404
                                                                                                                                                                                                                      },
                                                                                                                                                                                                                      "originating_lab": {
                                                                                                                                                                                                                        "value": "CSIR-Indian Institute of Chemical Biology, MEDICA Supercpecialty Hospital Kolkata"
                                                                                                                                                                                                                      },
                                                                                                                                                                                                                      "pangolin_lineage": {
                                                                                                                                                                                                                        "value": "B.1"
                                                                                                                                                                                                                      },
                                                                                                                                                                                                                      "recency": {
                                                                                                                                                                                                                        "value": "One month ago"
                                                                                                                                                                                                                      },
                                                                                                                                                                                                                      "region": {
                                                                                                                                                                                                                        "value": "Asia"
                                                                                                                                                                                                                      },
                                                                                                                                                                                                                      "region_exposure": {
                                                                                                                                                                                                                        "value": "Asia"
                                                                                                                                                                                                                      },
                                                                                                                                                                                                                      "subclade_membership": {
                                                                                                                                                                                                                        "value": "20A"
                                                                                                                                                                                                                      },
                                                                                                                                                                                                                      "submitting_lab": {
                                                                                                                                                                                                                        "value": "CSIR-Indian Institute of Chemical Biology, MEDICA Supercpecialty Hospital Kolkata"
                                                                                                                                                                                                                      },
                                                                                                                                                                                                                      "url": "https://www.gisaid.org"
                                                                                                                                                                                                                    }
                                                                                                                                                                                                                  },
                                                                                                                                                                                                                  {
                                                                                                                                                                                                                    "branch_attrs": {
                                                                                                                                                                                                                      "labels": {
                                                                                                                                                                                                                        "aa": "ORF8: F86C; S: H66R"
                                                                                                                                                                                                                      },
                                                                                                                                                                                                                      "mutations": {
                                                                                                                                                                                                                        "ORF8": [
                                                                                                                                                                                                                          "F86C"
                                                                                                                                                                                                                        ],
                                                                                                                                                                                                                        "S": [
                                                                                                                                                                                                                          "H66R"
                                                                                                                                                                                                                        ],
                                                                                                                                                                                                                        "nuc": [
                                                                                                                                                                                                                          "G5305A",
                                                                                                                                                                                                                          "A21759G",
                                                                                                                                                                                                                          "T28150G"
                                                                                                                                                                                                                        ]
                                                                                                                                                                                                                      }
                                                                                                                                                                                                                    },
                                                                                                                                                                                                                    "name": "India/WB-IICB-054/2020",
                                                                                                                                                                                                                    "node_attrs": {
                                                                                                                                                                                                                      "author": {
                                                                                                                                                                                                                        "author": "Sujay Krishna Maity et al",
                                                                                                                                                                                                                        "value": "Sujay Krishna Maity et al"
                                                                                                                                                                                                                      },
                                                                                                                                                                                                                      "clade_membership": {
                                                                                                                                                                                                                        "value": "20A"
                                                                                                                                                                                                                      },
                                                                                                                                                                                                                      "country": {
                                                                                                                                                                                                                        "value": "Asia"
                                                                                                                                                                                                                      },
                                                                                                                                                                                                                      "div": 9,
                                                                                                                                                                                                                      "division": {
                                                                                                                                                                                                                        "value": "Asia"
                                                                                                                                                                                                                      },
                                                                                                                                                                                                                      "division_exposure": {
                                                                                                                                                                                                                        "value": "Asia"
                                                                                                                                                                                                                      },
                                                                                                                                                                                                                      "gisaid_epi_isl": {
                                                                                                                                                                                                                        "value": "EPI_ISL_944791"
                                                                                                                                                                                                                      },
                                                                                                                                                                                                                      "host": {
                                                                                                                                                                                                                        "value": "Human"
                                                                                                                                                                                                                      },
                                                                                                                                                                                                                      "custom_location": {
                                                                                                                                                                                                                        "confidence": {
                                                                                                                                                                                                                          "Asia": 1.0
                                                                                                                                                                                                                        },
                                                                                                                                                                                                                        "entropy": -1.000088900581841e-12,
                                                                                                                                                                                                                        "value": "Asia"
                                                                                                                                                                                                                      },
                                                                                                                                                                                                                      "num_date": {
                                                                                                                                                                                                                        "confidence": [
                                                                                                                                                                                                                          2020.8265027322404,
                                                                                                                                                                                                                          2020.8265027322404
                                                                                                                                                                                                                        ],
                                                                                                                                                                                                                        "value": 2020.8265027322404
                                                                                                                                                                                                                      },
                                                                                                                                                                                                                      "originating_lab": {
                                                                                                                                                                                                                        "value": "CSIR-Indian Institute of Chemical Biology, MEDICA Supercpecialty Hospital Kolkata"
                                                                                                                                                                                                                      },
                                                                                                                                                                                                                      "pangolin_lineage": {
                                                                                                                                                                                                                        "value": "B.1"
                                                                                                                                                                                                                      },
                                                                                                                                                                                                                      "recency": {
                                                                                                                                                                                                                        "value": "One month ago"
                                                                                                                                                                                                                      },
                                                                                                                                                                                                                      "region": {
                                                                                                                                                                                                                        "value": "Asia"
                                                                                                                                                                                                                      },
                                                                                                                                                                                                                      "region_exposure": {
                                                                                                                                                                                                                        "value": "Asia"
                                                                                                                                                                                                                      },
                                                                                                                                                                                                                      "subclade_membership": {
                                                                                                                                                                                                                        "value": "20A"
                                                                                                                                                                                                                      },
                                                                                                                                                                                                                      "submitting_lab": {
                                                                                                                                                                                                                        "value": "CSIR-Indian Institute of Chemical Biology, MEDICA Supercpecialty Hospital Kolkata"
                                                                                                                                                                                                                      },
                                                                                                                                                                                                                      "url": "https://www.gisaid.org"
                                                                                                                                                                                                                    }
                                                                                                                                                                                                                  }
                                                                                                                                                                                                                ],
                                                                                                                                                                                                                "name": "NODE_0001291",
                                                                                                                                                                                                                "node_attrs": {
                                                                                                                                                                                                                  "clade_membership": {
                                                                                                                                                                                                                    "value": "20A"
                                                                                                                                                                                                                  },
                                                                                                                                                                                                                  "div": 6,
                                                                                                                                                                                                                  "custom_location": {
                                                                                                                                                                                                                    "confidence": {
                                                                                                                                                                                                                      "Asia": 0.9902910144275282,
                                                                                                                                                                                                                      "Europe": 0.008979575897702223
                                                                                                                                                                                                                    },
                                                                                                                                                                                                                    "entropy": 0.05777674416304833,
                                                                                                                                                                                                                    "value": "Asia"
                                                                                                                                                                                                                  },
                                                                                                                                                                                                                  "num_date": {
                                                                                                                                                                                                                    "confidence": [
                                                                                                                                                                                                                      2020.3917793616954,
                                                                                                                                                                                                                      2020.6870209927856
                                                                                                                                                                                                                    ],
                                                                                                                                                                                                                    "value": 2020.5996098071666
                                                                                                                                                                                                                  },
                                                                                                                                                                                                                  "subclade_membership": {
                                                                                                                                                                                                                    "value": "20A"
                                                                                                                                                                                                                  }
                                                                                                                                                                                                                }
                                                                                                                                                                                                              }
                                                                                                                                                                                                            ],
                                                                                                                                                                                                            "name": "NODE_0001365",
                                                                                                                                                                                                            "node_attrs": {
                                                                                                                                                                                                              "clade_membership": {
                                                                                                                                                                                                                "value": "20A"
                                                                                                                                                                                                              },
                                                                                                                                                                                                              "div": 6,
                                                                                                                                                                                                              "custom_location": {
                                                                                                                                                                                                                "confidence": {
                                                                                                                                                                                                                  "Asia": 0.9143938503039983,
                                                                                                                                                                                                                  "Europe": 0.08175040764228153,
                                                                                                                                                                                                                  "South America": 0.0027844092158812316
                                                                                                                                                                                                                },
                                                                                                                                                                                                                "entropy": 0.310972485878577,
                                                                                                                                                                                                                "value": "Asia"
                                                                                                                                                                                                              },
                                                                                                                                                                                                              "num_date": {
                                                                                                                                                                                                                "confidence": [
                                                                                                                                                                                                                  2020.3768662060138,
                                                                                                                                                                                                                  2020.6393106994428
                                                                                                                                                                                                                ],
                                                                                                                                                                                                                "value": 2020.5714040880373
                                                                                                                                                                                                              },
                                                                                                                                                                                                              "subclade_membership": {
                                                                                                                                                                                                                "value": "20A"
                                                                                                                                                                                                              }
                                                                                                                                                                                                            }
                                                                                                                                                                                                          }
                                                                                                                                                                                                        ],
                                                                                                                                                                                                        "name": "NODE_0001289",
                                                                                                                                                                                                        "node_attrs": {
                                                                                                                                                                                                          "clade_membership": {
                                                                                                                                                                                                            "value": "20A"
                                                                                                                                                                                                          },
                                                                                                                                                                                                          "div": 4,
                                                                                                                                                                                                          "custom_location": {
                                                                                                                                                                                                            "confidence": {
                                                                                                                                                                                                              "Africa": 0.0035959503494848227,
                                                                                                                                                                                                              "Asia": 0.16629210962886787,
                                                                                                                                                                                                              "Europe": 0.8220515188053477,
                                                                                                                                                                                                              "South America": 0.007248190840809478
                                                                                                                                                                                                            },
                                                                                                                                                                                                            "entropy": 0.521732769462672,
                                                                                                                                                                                                            "value": "Europe"
                                                                                                                                                                                                          },
                                                                                                                                                                                                          "num_date": {
                                                                                                                                                                                                            "confidence": [
                                                                                                                                                                                                              2020.3640928163036,
                                                                                                                                                                                                              2020.417159946542
                                                                                                                                                                                                            ],
                                                                                                                                                                                                            "value": 2020.377676504802
                                                                                                                                                                                                          },
                                                                                                                                                                                                          "subclade_membership": {
                                                                                                                                                                                                            "value": "20A"
                                                                                                                                                                                                          }
                                                                                                                                                                                                        }
                                                                                                                                                                                                      }
                                                                                                                                                                                                    ],
                                                                                                                                                                                                    "name": "NODE_0001286",
                                                                                                                                                                                                    "node_attrs": {
                                                                                                                                                                                                      "clade_membership": {
                                                                                                                                                                                                        "value": "20A"
                                                                                                                                                                                                      },
                                                                                                                                                                                                      "div": 4,
                                                                                                                                                                                                      "custom_location": {
                                                                                                                                                                                                        "confidence": {
                                                                                                                                                                                                          "Africa": 0.007778349819006664,
                                                                                                                                                                                                          "Asia": 0.04761554430267071,
                                                                                                                                                                                                          "Europe": 0.9382215514617178,
                                                                                                                                                                                                          "South America": 0.0056625932504021795
                                                                                                                                                                                                        },
                                                                                                                                                                                                        "entropy": 0.27747707471489436,
                                                                                                                                                                                                        "value": "Europe"
                                                                                                                                                                                                      },
                                                                                                                                                                                                      "num_date": {
                                                                                                                                                                                                        "confidence": [
                                                                                                                                                                                                          2020.354058747397,
                                                                                                                                                                                                          2020.3762608935851
                                                                                                                                                                                                        ],
                                                                                                                                                                                                        "value": 2020.369830017111
                                                                                                                                                                                                      },
                                                                                                                                                                                                      "subclade_membership": {
                                                                                                                                                                                                        "value": "20A"
                                                                                                                                                                                                      }
                                                                                                                                                                                                    }
                                                                                                                                                                                                  },
                                                                                                                                                                                                  {
                                                                                                                                                                                                    "branch_attrs": {
                                                                                                                                                                                                      "mutations": {}
                                                                                                                                                                                                    },
                                                                                                                                                                                                    "children": [
                                                                                                                                                                                                      {
                                                                                                                                                                                                        "branch_attrs": {
                                                                                                                                                                                                          "mutations": {}
                                                                                                                                                                                                        },
                                                                                                                                                                                                        "children": [
                                                                                                                                                                                                          {
                                                                                                                                                                                                            "branch_attrs": {
                                                                                                                                                                                                              "labels": {
                                                                                                                                                                                                                "aa": "ORF1a: G2269C"
                                                                                                                                                                                                              },
                                                                                                                                                                                                              "mutations": {
                                                                                                                                                                                                                "ORF1a": [
                                                                                                                                                                                                                  "G2269C"
                                                                                                                                                                                                                ],
                                                                                                                                                                                                                "nuc": [
                                                                                                                                                                                                                  "G7070T"
                                                                                                                                                                                                                ]
                                                                                                                                                                                                              }
                                                                                                                                                                                                            },
                                                                                                                                                                                                            "name": "Zambia/ZMB-21484/2020",
                                                                                                                                                                                                            "node_attrs": {

                                                                                                                                                                                                              "author": {
                                                                                                                                                                                                                "author": "Mulenga Mwenda-Chimfwembe et al",
                                                                                                                                                                                                                "value": "Mulenga Mwenda-Chimfwembe et al"
                                                                                                                                                                                                              },
                                                                                                                                                                                                              "clade_membership": {
                                                                                                                                                                                                                "value": "20A"
                                                                                                                                                                                                              },
                                                                                                                                                                                                              "country": {
                                                                                                                                                                                                                "value": "Africa"
                                                                                                                                                                                                              },
                                                                                                                                                                                                              "div": 5,
                                                                                                                                                                                                              "division": {
                                                                                                                                                                                                                "value": "Africa"
                                                                                                                                                                                                              },
                                                                                                                                                                                                              "division_exposure": {
                                                                                                                                                                                                                "value": "Africa"
                                                                                                                                                                                                              },
                                                                                                                                                                                                              "gisaid_epi_isl": {
                                                                                                                                                                                                                "value": "EPI_ISL_977363"
                                                                                                                                                                                                              },
                                                                                                                                                                                                              "host": {
                                                                                                                                                                                                                "value": "Human"
                                                                                                                                                                                                              },
                                                                                                                                                                                                              "custom_location": {
                                                                                                                                                                                                                "confidence": {
                                                                                                                                                                                                                  "Africa": 1.0
                                                                                                                                                                                                                },
                                                                                                                                                                                                                "entropy": -1.000088900581841e-12,
                                                                                                                                                                                                                "value": "Africa"
                                                                                                                                                                                                              },
                                                                                                                                                                                                              "num_date": {
                                                                                                                                                                                                                "confidence": [
                                                                                                                                                                                                                  2020.4248633879781,
                                                                                                                                                                                                                  2020.4248633879781
                                                                                                                                                                                                                ],
                                                                                                                                                                                                                "value": 2020.4248633879781
                                                                                                                                                                                                              },
                                                                                                                                                                                                              "originating_lab": {
                                                                                                                                                                                                                "value": "University of Zambia, School of Veterinary Medicine"
                                                                                                                                                                                                              },
                                                                                                                                                                                                              "pangolin_lineage": {
                                                                                                                                                                                                                "value": "B.1"
                                                                                                                                                                                                              },
                                                                                                                                                                                                              "recency": {
                                                                                                                                                                                                                "value": "One month ago"
                                                                                                                                                                                                              },
                                                                                                                                                                                                              "region": {
                                                                                                                                                                                                                "value": "Africa"
                                                                                                                                                                                                              },
                                                                                                                                                                                                              "region_exposure": {
                                                                                                                                                                                                                "value": "Africa"
                                                                                                                                                                                                              },

                                                                                                                                                                                                              "subclade_membership": {
                                                                                                                                                                                                                "value": "20A"
                                                                                                                                                                                                              },
                                                                                                                                                                                                              "submitting_lab": {
                                                                                                                                                                                                                "value": "UNZAVET and PATH"
                                                                                                                                                                                                              },
                                                                                                                                                                                                              "url": "https://www.gisaid.org"
                                                                                                                                                                                                            }
                                                                                                                                                                                                          },
                                                                                                                                                                                                          {
                                                                                                                                                                                                            "branch_attrs": {
                                                                                                                                                                                                              "labels": {
                                                                                                                                                                                                                "aa": "N: S202N"
                                                                                                                                                                                                              },
                                                                                                                                                                                                              "mutations": {
                                                                                                                                                                                                                "N": [
                                                                                                                                                                                                                  "S202N"
                                                                                                                                                                                                                ],
                                                                                                                                                                                                                "nuc": [
                                                                                                                                                                                                                  "G28878A"
                                                                                                                                                                                                                ]
                                                                                                                                                                                                              }
                                                                                                                                                                                                            },
                                                                                                                                                                                                            "children": [
                                                                                                                                                                                                              {
                                                                                                                                                                                                                "branch_attrs": {
                                                                                                                                                                                                                  "labels": {
                                                                                                                                                                                                                    "aa": "ORF1a: K734Q, A3686V; ORF1b: V1840F, V2178F; ORF7b: L32F, T40I; S: F338L"
                                                                                                                                                                                                                  },
                                                                                                                                                                                                                  "mutations": {
                                                                                                                                                                                                                    "ORF1a": [
                                                                                                                                                                                                                      "K734Q",
                                                                                                                                                                                                                      "A3686V"
                                                                                                                                                                                                                    ],
                                                                                                                                                                                                                    "ORF1b": [
                                                                                                                                                                                                                      "V1840F",
                                                                                                                                                                                                                      "V2178F"
                                                                                                                                                                                                                    ],
                                                                                                                                                                                                                    "ORF7b": [
                                                                                                                                                                                                                      "L32F",
                                                                                                                                                                                                                      "T40I"
                                                                                                                                                                                                                    ],
                                                                                                                                                                                                                    "S": [
                                                                                                                                                                                                                      "F338L"
                                                                                                                                                                                                                    ],
                                                                                                                                                                                                                    "nuc": [
                                                                                                                                                                                                                      "A2465C",
                                                                                                                                                                                                                      "C4582T",
                                                                                                                                                                                                                      "C8290T",
                                                                                                                                                                                                                      "C11322T",
                                                                                                                                                                                                                      "G18985T",
                                                                                                                                                                                                                      "G19999T",
                                                                                                                                                                                                                      "T22574C",
                                                                                                                                                                                                                      "C27849T",
                                                                                                                                                                                                                      "C27874T",
                                                                                                                                                                                                                      "G29742A",
                                                                                                                                                                                                                      "A29749-",
                                                                                                                                                                                                                      "C29750-",
                                                                                                                                                                                                                      "G29751-",
                                                                                                                                                                                                                      "A29752-",
                                                                                                                                                                                                                      "T29753-",
                                                                                                                                                                                                                      "C29754-",
                                                                                                                                                                                                                      "G29755-",
                                                                                                                                                                                                                      "A29756-",
                                                                                                                                                                                                                      "G29757-",
                                                                                                                                                                                                                      "T29758-",
                                                                                                                                                                                                                      "G29759-"
                                                                                                                                                                                                                    ]
                                                                                                                                                                                                                  }
                                                                                                                                                                                                                },
                                                                                                                                                                                                                "name": "Ghana/UHAS-W247/2020",
                                                                                                                                                                                                                "node_attrs": {

                                                                                                                                                                                                                  "author": {
                                                                                                                                                                                                                    "author": "Kwabena O. Duedu et al",
                                                                                                                                                                                                                    "value": "Kwabena O. Duedu et al"
                                                                                                                                                                                                                  },
                                                                                                                                                                                                                  "clade_membership": {
                                                                                                                                                                                                                    "value": "20A"
                                                                                                                                                                                                                  },
                                                                                                                                                                                                                  "country": {
                                                                                                                                                                                                                    "value": "Africa"
                                                                                                                                                                                                                  },
                                                                                                                                                                                                                  "div": 15,
                                                                                                                                                                                                                  "division": {
                                                                                                                                                                                                                    "value": "Africa"
                                                                                                                                                                                                                  },
                                                                                                                                                                                                                  "division_exposure": {
                                                                                                                                                                                                                    "value": "Africa"
                                                                                                                                                                                                                  },
                                                                                                                                                                                                                  "gisaid_epi_isl": {
                                                                                                                                                                                                                    "value": "EPI_ISL_861459"
                                                                                                                                                                                                                  },
                                                                                                                                                                                                                  "host": {
                                                                                                                                                                                                                    "value": "Human"
                                                                                                                                                                                                                  },
                                                                                                                                                                                                                  "custom_location": {
                                                                                                                                                                                                                    "confidence": {
                                                                                                                                                                                                                      "Africa": 1.0
                                                                                                                                                                                                                    },
                                                                                                                                                                                                                    "entropy": -1.000088900581841e-12,
                                                                                                                                                                                                                    "value": "Africa"
                                                                                                                                                                                                                  },
                                                                                                                                                                                                                  "num_date": {
                                                                                                                                                                                                                    "confidence": [
                                                                                                                                                                                                                      2020.922131147541,
                                                                                                                                                                                                                      2020.922131147541
                                                                                                                                                                                                                    ],
                                                                                                                                                                                                                    "value": 2020.922131147541
                                                                                                                                                                                                                  },
                                                                                                                                                                                                                  "originating_lab": {
                                                                                                                                                                                                                    "value": "UHAS COVID-19 Lab"
                                                                                                                                                                                                                  },
                                                                                                                                                                                                                  "pangolin_lineage": {
                                                                                                                                                                                                                    "value": "B.1"
                                                                                                                                                                                                                  },
                                                                                                                                                                                                                  "recency": {
                                                                                                                                                                                                                    "value": "Older"
                                                                                                                                                                                                                  },
                                                                                                                                                                                                                  "region": {
                                                                                                                                                                                                                    "value": "Africa"
                                                                                                                                                                                                                  },
                                                                                                                                                                                                                  "region_exposure": {
                                                                                                                                                                                                                    "value": "Africa"
                                                                                                                                                                                                                  },

                                                                                                                                                                                                                  "subclade_membership": {
                                                                                                                                                                                                                    "value": "20A"
                                                                                                                                                                                                                  },
                                                                                                                                                                                                                  "submitting_lab": {
                                                                                                                                                                                                                    "value": "UHAS COVID-19 Lab"
                                                                                                                                                                                                                  },
                                                                                                                                                                                                                  "url": "https://www.gisaid.org"
                                                                                                                                                                                                                }
                                                                                                                                                                                                              },
                                                                                                                                                                                                              {
                                                                                                                                                                                                                "branch_attrs": {
                                                                                                                                                                                                                  "mutations": {}
                                                                                                                                                                                                                },
                                                                                                                                                                                                                "children": [
                                                                                                                                                                                                                  {
                                                                                                                                                                                                                    "name": "SouthKorea/KDCA1397/2020_travel_history",
                                                                                                                                                                                                                    "node_attrs": {
                                                                                                                                                                                                                      "div": 7,
                                                                                                                                                                                                                      "num_date": {
                                                                                                                                                                                                                        "confidence": [
                                                                                                                                                                                                                          2020.561475409836,
                                                                                                                                                                                                                          2020.561475409836
                                                                                                                                                                                                                        ],
                                                                                                                                                                                                                        "value": 2020.561475409836
                                                                                                                                                                                                                      },
                                                                                                                                                                                                                      "country": {
                                                                                                                                                                                                                        "value": "Europe"
                                                                                                                                                                                                                      }
                                                                                                                                                                                                                    },
                                                                                                                                                                                                                    "children": [
                                                                                                                                                                                                                      {
                                                                                                                                                                                                                        "branch_attrs": {
                                                                                                                                                                                                                          "mutations": {
                                                                                                                                                                                                                            "nuc": [
                                                                                                                                                                                                                              "C15324T",
                                                                                                                                                                                                                              "G26227T"
                                                                                                                                                                                                                            ]
                                                                                                                                                                                                                          }
                                                                                                                                                                                                                        },
                                                                                                                                                                                                                        "name": "SouthKorea/KDCA1397/2020",
                                                                                                                                                                                                                        "node_attrs": {

                                                                                                                                                                                                                          "author": {
                                                                                                                                                                                                                            "author": "Ae Kyung Park et al",
                                                                                                                                                                                                                            "value": "Ae Kyung Park et al"
                                                                                                                                                                                                                          },
                                                                                                                                                                                                                          "clade_membership": {
                                                                                                                                                                                                                            "value": "20A"
                                                                                                                                                                                                                          },
                                                                                                                                                                                                                          "country": {
                                                                                                                                                                                                                            "value": "Asia"
                                                                                                                                                                                                                          },
                                                                                                                                                                                                                          "country_exposure": {
                                                                                                                                                                                                                            "value": "Europe"
                                                                                                                                                                                                                          },
                                                                                                                                                                                                                          "div": 7,
                                                                                                                                                                                                                          "division": {
                                                                                                                                                                                                                            "value": "Asia"
                                                                                                                                                                                                                          },
                                                                                                                                                                                                                          "division_exposure": {
                                                                                                                                                                                                                            "value": "Europe"
                                                                                                                                                                                                                          },
                                                                                                                                                                                                                          "gisaid_epi_isl": {
                                                                                                                                                                                                                            "value": "EPI_ISL_1063672"
                                                                                                                                                                                                                          },
                                                                                                                                                                                                                          "host": {
                                                                                                                                                                                                                            "value": "Human"
                                                                                                                                                                                                                          },
                                                                                                                                                                                                                          "custom_location": {
                                                                                                                                                                                                                            "confidence": {
                                                                                                                                                                                                                              "Europe": 1.0
                                                                                                                                                                                                                            },
                                                                                                                                                                                                                            "entropy": -1.000088900581841e-12,
                                                                                                                                                                                                                            "value": "Europe"
                                                                                                                                                                                                                          },
                                                                                                                                                                                                                          "num_date": {
                                                                                                                                                                                                                            "confidence": [
                                                                                                                                                                                                                              2020.561475409836,
                                                                                                                                                                                                                              2020.561475409836
                                                                                                                                                                                                                            ],
                                                                                                                                                                                                                            "value": 2020.561475409836
                                                                                                                                                                                                                          },
                                                                                                                                                                                                                          "originating_lab": {
                                                                                                                                                                                                                            "value": "Division of Emerging Infectious Diseases, Bureau of Infectious Diseases Diagnosis Control, Korea Disease Control and Prevention Agency"
                                                                                                                                                                                                                          },
                                                                                                                                                                                                                          "pangolin_lineage": {
                                                                                                                                                                                                                            "value": "B.1"
                                                                                                                                                                                                                          },
                                                                                                                                                                                                                          "recency": {
                                                                                                                                                                                                                            "value": "One week ago"
                                                                                                                                                                                                                          },
                                                                                                                                                                                                                          "region": {
                                                                                                                                                                                                                            "value": "Asia"
                                                                                                                                                                                                                          },
                                                                                                                                                                                                                          "region_exposure": {
                                                                                                                                                                                                                            "value": "Europe"
                                                                                                                                                                                                                          },

                                                                                                                                                                                                                          "subclade_membership": {
                                                                                                                                                                                                                            "value": "20A"
                                                                                                                                                                                                                          },
                                                                                                                                                                                                                          "submitting_lab": {
                                                                                                                                                                                                                            "value": "Division of Emerging Infectious Diseases, Bureau of Infectious Diseases Diagnosis Control, Korea Disease Control and Prevention Agency"
                                                                                                                                                                                                                          },
                                                                                                                                                                                                                          "url": "https://www.gisaid.org"
                                                                                                                                                                                                                        }
                                                                                                                                                                                                                      }
                                                                                                                                                                                                                    ]
                                                                                                                                                                                                                  },
                                                                                                                                                                                                                  {
                                                                                                                                                                                                                    "branch_attrs": {
                                                                                                                                                                                                                      "labels": {
                                                                                                                                                                                                                        "aa": "N: K369N, K370M; ORF1b: G1561V; ORF7b: S31L"
                                                                                                                                                                                                                      },
                                                                                                                                                                                                                      "mutations": {
                                                                                                                                                                                                                        "N": [
                                                                                                                                                                                                                          "K369N",
                                                                                                                                                                                                                          "K370M"
                                                                                                                                                                                                                        ],
                                                                                                                                                                                                                        "ORF1b": [
                                                                                                                                                                                                                          "G1561V"
                                                                                                                                                                                                                        ],
                                                                                                                                                                                                                        "ORF7b": [
                                                                                                                                                                                                                          "S31L"
                                                                                                                                                                                                                        ],
                                                                                                                                                                                                                        "nuc": [
                                                                                                                                                                                                                          "C11224T",
                                                                                                                                                                                                                          "G17721T",
                                                                                                                                                                                                                          "G18149T",
                                                                                                                                                                                                                          "C26645T",
                                                                                                                                                                                                                          "C27847T",
                                                                                                                                                                                                                          "A29380T",
                                                                                                                                                                                                                          "A29382T"
                                                                                                                                                                                                                        ]
                                                                                                                                                                                                                      }
                                                                                                                                                                                                                    },
                                                                                                                                                                                                                    "name": "UnitedArabEmirates/3840/2020",
                                                                                                                                                                                                                    "node_attrs": {

                                                                                                                                                                                                                      "author": {
                                                                                                                                                                                                                        "author": "Al Safar et al et al",
                                                                                                                                                                                                                        "value": "Al Safar et al et al"
                                                                                                                                                                                                                      },
                                                                                                                                                                                                                      "clade_membership": {
                                                                                                                                                                                                                        "value": "20A"
                                                                                                                                                                                                                      },
                                                                                                                                                                                                                      "country": {
                                                                                                                                                                                                                        "value": "Asia"
                                                                                                                                                                                                                      },
                                                                                                                                                                                                                      "div": 12,
                                                                                                                                                                                                                      "division": {
                                                                                                                                                                                                                        "value": "Asia"
                                                                                                                                                                                                                      },
                                                                                                                                                                                                                      "division_exposure": {
                                                                                                                                                                                                                        "value": "Asia"
                                                                                                                                                                                                                      },
                                                                                                                                                                                                                      "gisaid_epi_isl": {
                                                                                                                                                                                                                        "value": "EPI_ISL_859865"
                                                                                                                                                                                                                      },
                                                                                                                                                                                                                      "host": {
                                                                                                                                                                                                                        "value": "Human"
                                                                                                                                                                                                                      },
                                                                                                                                                                                                                      "custom_location": {
                                                                                                                                                                                                                        "confidence": {
                                                                                                                                                                                                                          "Asia": 1.0
                                                                                                                                                                                                                        },
                                                                                                                                                                                                                        "entropy": -1.000088900581841e-12,
                                                                                                                                                                                                                        "value": "Asia"
                                                                                                                                                                                                                      },
                                                                                                                                                                                                                      "num_date": {
                                                                                                                                                                                                                        "confidence": [
                                                                                                                                                                                                                          2020.8811475409836,
                                                                                                                                                                                                                          2020.8811475409836
                                                                                                                                                                                                                        ],
                                                                                                                                                                                                                        "value": 2020.8811475409836
                                                                                                                                                                                                                      },
                                                                                                                                                                                                                      "originating_lab": {
                                                                                                                                                                                                                        "value": "BTC, Khalifa University"
                                                                                                                                                                                                                      },
                                                                                                                                                                                                                      "pangolin_lineage": {
                                                                                                                                                                                                                        "value": "B.1.360"
                                                                                                                                                                                                                      },
                                                                                                                                                                                                                      "recency": {
                                                                                                                                                                                                                        "value": "Older"
                                                                                                                                                                                                                      },
                                                                                                                                                                                                                      "region": {
                                                                                                                                                                                                                        "value": "Asia"
                                                                                                                                                                                                                      },
                                                                                                                                                                                                                      "region_exposure": {
                                                                                                                                                                                                                        "value": "Asia"
                                                                                                                                                                                                                      },

                                                                                                                                                                                                                      "subclade_membership": {
                                                                                                                                                                                                                        "value": "20A"
                                                                                                                                                                                                                      },
                                                                                                                                                                                                                      "submitting_lab": {
                                                                                                                                                                                                                        "value": "BTC, Khalifa University"
                                                                                                                                                                                                                      },
                                                                                                                                                                                                                      "url": "https://www.gisaid.org"
                                                                                                                                                                                                                    }
                                                                                                                                                                                                                  }
                                                                                                                                                                                                                ],
                                                                                                                                                                                                                "name": "NODE_0001295",
                                                                                                                                                                                                                "node_attrs": {
                                                                                                                                                                                                                  "clade_membership": {
                                                                                                                                                                                                                    "value": "20A"
                                                                                                                                                                                                                  },
                                                                                                                                                                                                                  "div": 5,
                                                                                                                                                                                                                  "custom_location": {
                                                                                                                                                                                                                    "confidence": {
                                                                                                                                                                                                                      "Africa": 0.13825645235803624,
                                                                                                                                                                                                                      "Asia": 0.282911338309197,
                                                                                                                                                                                                                      "Europe": 0.5613642310548815,
                                                                                                                                                                                                                      "South America": 0.01631932244790213
                                                                                                                                                                                                                    },
                                                                                                                                                                                                                    "entropy": 1.030723081510674,
                                                                                                                                                                                                                    "value": "Europe"
                                                                                                                                                                                                                  },
                                                                                                                                                                                                                  "num_date": {
                                                                                                                                                                                                                    "confidence": [
                                                                                                                                                                                                                      2020.4142368117946,
                                                                                                                                                                                                                      2020.5544971838372
                                                                                                                                                                                                                    ],
                                                                                                                                                                                                                    "value": 2020.495113618458
                                                                                                                                                                                                                  },
                                                                                                                                                                                                                  "subclade_membership": {
                                                                                                                                                                                                                    "value": "20A"
                                                                                                                                                                                                                  }
                                                                                                                                                                                                                }
                                                                                                                                                                                                              }
                                                                                                                                                                                                            ],
                                                                                                                                                                                                            "name": "NODE_0001461",
                                                                                                                                                                                                            "node_attrs": {
                                                                                                                                                                                                              "clade_membership": {
                                                                                                                                                                                                                "value": "20A"
                                                                                                                                                                                                              },
                                                                                                                                                                                                              "div": 5,
                                                                                                                                                                                                              "custom_location": {
                                                                                                                                                                                                                "confidence": {
                                                                                                                                                                                                                  "Africa": 0.7263745332170463,
                                                                                                                                                                                                                  "Asia": 0.045013522873966594,
                                                                                                                                                                                                                  "Europe": 0.21989135976773438,
                                                                                                                                                                                                                  "South America": 0.008258764928826937
                                                                                                                                                                                                                },
                                                                                                                                                                                                                "entropy": 0.7482952678076096,
                                                                                                                                                                                                                "value": "Africa"
                                                                                                                                                                                                              },
                                                                                                                                                                                                              "num_date": {
                                                                                                                                                                                                                "confidence": [
                                                                                                                                                                                                                  2020.4009942614034,
                                                                                                                                                                                                                  2020.5473822747817
                                                                                                                                                                                                                ],
                                                                                                                                                                                                                "value": 2020.468354332105
                                                                                                                                                                                                              },
                                                                                                                                                                                                              "subclade_membership": {
                                                                                                                                                                                                                "value": "20A"
                                                                                                                                                                                                              }
                                                                                                                                                                                                            }
                                                                                                                                                                                                          }
                                                                                                                                                                                                        ],
                                                                                                                                                                                                        "name": "NODE_0001293",
                                                                                                                                                                                                        "node_attrs": {
                                                                                                                                                                                                          "clade_membership": {
                                                                                                                                                                                                            "value": "20A"
                                                                                                                                                                                                          },
                                                                                                                                                                                                          "div": 4,
                                                                                                                                                                                                          "custom_location": {
                                                                                                                                                                                                            "confidence": {
                                                                                                                                                                                                              "Africa": 0.7238513160554569,
                                                                                                                                                                                                              "Asia": 0.025953140611805654,
                                                                                                                                                                                                              "Europe": 0.24203265318536735,
                                                                                                                                                                                                              "South America": 0.00768729036679589
                                                                                                                                                                                                            },
                                                                                                                                                                                                            "entropy": 0.7134002043744387,
                                                                                                                                                                                                            "value": "Africa"
                                                                                                                                                                                                          },
                                                                                                                                                                                                          "num_date": {
                                                                                                                                                                                                            "confidence": [
                                                                                                                                                                                                              2020.3551300293784,
                                                                                                                                                                                                              2020.4248633879781
                                                                                                                                                                                                            ],
                                                                                                                                                                                                            "value": 2020.3944976609494
                                                                                                                                                                                                          },
                                                                                                                                                                                                          "subclade_membership": {
                                                                                                                                                                                                            "value": "20A"
                                                                                                                                                                                                          }
                                                                                                                                                                                                        }
                                                                                                                                                                                                      },
                                                                                                                                                                                                      {
                                                                                                                                                                                                        "branch_attrs": {
                                                                                                                                                                                                          "mutations": {}
                                                                                                                                                                                                        },
                                                                                                                                                                                                        "children": [
                                                                                                                                                                                                          {
                                                                                                                                                                                                            "branch_attrs": {
                                                                                                                                                                                                              "mutations": {}
                                                                                                                                                                                                            },
                                                                                                                                                                                                            "children": [
                                                                                                                                                                                                              {
                                                                                                                                                                                                                "branch_attrs": {
                                                                                                                                                                                                                  "labels": {
                                                                                                                                                                                                                    "aa": "ORF1b: H1213Y"
                                                                                                                                                                                                                  },
                                                                                                                                                                                                                  "mutations": {
                                                                                                                                                                                                                    "ORF1b": [
                                                                                                                                                                                                                      "H1213Y"
                                                                                                                                                                                                                    ],
                                                                                                                                                                                                                    "nuc": [
                                                                                                                                                                                                                      "C17104T"
                                                                                                                                                                                                                    ]
                                                                                                                                                                                                                  }
                                                                                                                                                                                                                },
                                                                                                                                                                                                                "name": "Turkey/IST-GLAB-340/2020",
                                                                                                                                                                                                                "node_attrs": {

                                                                                                                                                                                                                  "author": {
                                                                                                                                                                                                                    "author": "Ilker Karacan et al",
                                                                                                                                                                                                                    "value": "Ilker Karacan et al"
                                                                                                                                                                                                                  },
                                                                                                                                                                                                                  "clade_membership": {
                                                                                                                                                                                                                    "value": "20A"
                                                                                                                                                                                                                  },
                                                                                                                                                                                                                  "country": {
                                                                                                                                                                                                                    "value": "Europe"
                                                                                                                                                                                                                  },
                                                                                                                                                                                                                  "div": 5,
                                                                                                                                                                                                                  "division": {
                                                                                                                                                                                                                    "value": "Europe"
                                                                                                                                                                                                                  },
                                                                                                                                                                                                                  "division_exposure": {
                                                                                                                                                                                                                    "value": "Europe"
                                                                                                                                                                                                                  },
                                                                                                                                                                                                                  "gisaid_epi_isl": {
                                                                                                                                                                                                                    "value": "EPI_ISL_735355"
                                                                                                                                                                                                                  },
                                                                                                                                                                                                                  "host": {
                                                                                                                                                                                                                    "value": "Human"
                                                                                                                                                                                                                  },
                                                                                                                                                                                                                  "custom_location": {
                                                                                                                                                                                                                    "confidence": {
                                                                                                                                                                                                                      "Europe": 1.0
                                                                                                                                                                                                                    },
                                                                                                                                                                                                                    "entropy": -1.000088900581841e-12,
                                                                                                                                                                                                                    "value": "Europe"
                                                                                                                                                                                                                  },
                                                                                                                                                                                                                  "num_date": {
                                                                                                                                                                                                                    "confidence": [
                                                                                                                                                                                                                      2020.4795081967213,
                                                                                                                                                                                                                      2020.4795081967213
                                                                                                                                                                                                                    ],
                                                                                                                                                                                                                    "value": 2020.4795081967213
                                                                                                                                                                                                                  },
                                                                                                                                                                                                                  "originating_lab": {
                                                                                                                                                                                                                    "value": "Genomic Laboratory (GLAB) (Conjoint lab of Health Directorate of Istanbul and Istanbul Technical University)"
                                                                                                                                                                                                                  },
                                                                                                                                                                                                                  "pangolin_lineage": {
                                                                                                                                                                                                                    "value": "B.1"
                                                                                                                                                                                                                  },
                                                                                                                                                                                                                  "recency": {
                                                                                                                                                                                                                    "value": "Older"
                                                                                                                                                                                                                  },
                                                                                                                                                                                                                  "region": {
                                                                                                                                                                                                                    "value": "Europe"
                                                                                                                                                                                                                  },
                                                                                                                                                                                                                  "region_exposure": {
                                                                                                                                                                                                                    "value": "Europe"
                                                                                                                                                                                                                  },

                                                                                                                                                                                                                  "subclade_membership": {
                                                                                                                                                                                                                    "value": "20A"
                                                                                                                                                                                                                  },
                                                                                                                                                                                                                  "submitting_lab": {
                                                                                                                                                                                                                    "value": "Genomic Laboratory (GLAB), Istanbul Technical University"
                                                                                                                                                                                                                  },
                                                                                                                                                                                                                  "url": "https://www.gisaid.org"
                                                                                                                                                                                                                }
                                                                                                                                                                                                              },
                                                                                                                                                                                                              {
                                                                                                                                                                                                                "branch_attrs": {
                                                                                                                                                                                                                  "mutations": {
                                                                                                                                                                                                                    "nuc": [
                                                                                                                                                                                                                      "C25710T"
                                                                                                                                                                                                                    ]
                                                                                                                                                                                                                  }
                                                                                                                                                                                                                },
                                                                                                                                                                                                                "children": [
                                                                                                                                                                                                                  {
                                                                                                                                                                                                                    "branch_attrs": {
                                                                                                                                                                                                                      "labels": {
                                                                                                                                                                                                                        "aa": "ORF1a: Q63R, P971L, L3027F; ORF1b: L1220F; ORF3a: G174C; ORF8: V62M"
                                                                                                                                                                                                                      },
                                                                                                                                                                                                                      "mutations": {
                                                                                                                                                                                                                        "ORF1a": [
                                                                                                                                                                                                                          "Q63R",
                                                                                                                                                                                                                          "P971L",
                                                                                                                                                                                                                          "L3027F"
                                                                                                                                                                                                                        ],
                                                                                                                                                                                                                        "ORF1b": [
                                                                                                                                                                                                                          "L1220F"
                                                                                                                                                                                                                        ],
                                                                                                                                                                                                                        "ORF3a": [
                                                                                                                                                                                                                          "G174C"
                                                                                                                                                                                                                        ],
                                                                                                                                                                                                                        "ORF8": [
                                                                                                                                                                                                                          "V62M"
                                                                                                                                                                                                                        ],
                                                                                                                                                                                                                        "nuc": [
                                                                                                                                                                                                                          "A453G",
                                                                                                                                                                                                                          "T889C",
                                                                                                                                                                                                                          "C3177T",
                                                                                                                                                                                                                          "C7105T",
                                                                                                                                                                                                                          "C9344T",
                                                                                                                                                                                                                          "T16659A",
                                                                                                                                                                                                                          "C17125T",
                                                                                                                                                                                                                          "C17485T",
                                                                                                                                                                                                                          "T20754C",
                                                                                                                                                                                                                          "T23431C",
                                                                                                                                                                                                                          "G25912T",
                                                                                                                                                                                                                          "G28077A",
                                                                                                                                                                                                                          "G29332T"
                                                                                                                                                                                                                        ]
                                                                                                                                                                                                                      }
                                                                                                                                                                                                                    },
                                                                                                                                                                                                                    "name": "Canada/NL-NML-3123/2020",
                                                                                                                                                                                                                    "node_attrs": {

                                                                                                                                                                                                                      "author": {
                                                                                                                                                                                                                        "author": "Anna Majer et al",
                                                                                                                                                                                                                        "value": "Anna Majer et al"
                                                                                                                                                                                                                      },
                                                                                                                                                                                                                      "clade_membership": {
                                                                                                                                                                                                                        "value": "20A"
                                                                                                                                                                                                                      },
                                                                                                                                                                                                                      "country": {
                                                                                                                                                                                                                        "value": "North America"
                                                                                                                                                                                                                      },
                                                                                                                                                                                                                      "div": 18,
                                                                                                                                                                                                                      "division": {
                                                                                                                                                                                                                        "value": "North America"
                                                                                                                                                                                                                      },
                                                                                                                                                                                                                      "division_exposure": {
                                                                                                                                                                                                                        "value": "North America"
                                                                                                                                                                                                                      },
                                                                                                                                                                                                                      "gisaid_epi_isl": {
                                                                                                                                                                                                                        "value": "EPI_ISL_1055431"
                                                                                                                                                                                                                      },
                                                                                                                                                                                                                      "host": {
                                                                                                                                                                                                                        "value": "Human"
                                                                                                                                                                                                                      },
                                                                                                                                                                                                                      "custom_location": {
                                                                                                                                                                                                                        "confidence": {
                                                                                                                                                                                                                          "North America": 1.0
                                                                                                                                                                                                                        },
                                                                                                                                                                                                                        "entropy": -1.000088900581841e-12,
                                                                                                                                                                                                                        "value": "North America"
                                                                                                                                                                                                                      },
                                                                                                                                                                                                                      "num_date": {
                                                                                                                                                                                                                        "confidence": [
                                                                                                                                                                                                                          2020.9603825136612,
                                                                                                                                                                                                                          2020.9603825136612
                                                                                                                                                                                                                        ],
                                                                                                                                                                                                                        "value": 2020.9603825136612
                                                                                                                                                                                                                      },
                                                                                                                                                                                                                      "originating_lab": {
                                                                                                                                                                                                                        "value": "Dr. Leonard A. Miller Centre for Health Services"
                                                                                                                                                                                                                      },
                                                                                                                                                                                                                      "pangolin_lineage": {
                                                                                                                                                                                                                        "value": "B.1"
                                                                                                                                                                                                                      },
                                                                                                                                                                                                                      "recency": {
                                                                                                                                                                                                                        "value": "One week ago"
                                                                                                                                                                                                                      },
                                                                                                                                                                                                                      "region": {
                                                                                                                                                                                                                        "value": "North America"
                                                                                                                                                                                                                      },
                                                                                                                                                                                                                      "region_exposure": {
                                                                                                                                                                                                                        "value": "North America"
                                                                                                                                                                                                                      },

                                                                                                                                                                                                                      "subclade_membership": {
                                                                                                                                                                                                                        "value": "20A"
                                                                                                                                                                                                                      },
                                                                                                                                                                                                                      "submitting_lab": {
                                                                                                                                                                                                                        "value": "National Microbiology Laboratory (NML)"
                                                                                                                                                                                                                      },
                                                                                                                                                                                                                      "url": "https://www.gisaid.org"
                                                                                                                                                                                                                    }
                                                                                                                                                                                                                  },
                                                                                                                                                                                                                  {
                                                                                                                                                                                                                    "branch_attrs": {
                                                                                                                                                                                                                      "mutations": {}
                                                                                                                                                                                                                    },
                                                                                                                                                                                                                    "children": [
                                                                                                                                                                                                                      {
                                                                                                                                                                                                                        "branch_attrs": {
                                                                                                                                                                                                                          "labels": {
                                                                                                                                                                                                                            "aa": "ORF1b: V401A; ORF3a: P159L"
                                                                                                                                                                                                                          },
                                                                                                                                                                                                                          "mutations": {
                                                                                                                                                                                                                            "ORF1b": [
                                                                                                                                                                                                                              "V401A"
                                                                                                                                                                                                                            ],
                                                                                                                                                                                                                            "ORF3a": [
                                                                                                                                                                                                                              "P159L"
                                                                                                                                                                                                                            ],
                                                                                                                                                                                                                            "nuc": [
                                                                                                                                                                                                                              "T14669C",
                                                                                                                                                                                                                              "C25868T"
                                                                                                                                                                                                                            ]
                                                                                                                                                                                                                          }
                                                                                                                                                                                                                        },
                                                                                                                                                                                                                        "name": "env/Austria/CeMM3071/2021",
                                                                                                                                                                                                                        "node_attrs": {
                                                                                                                                                                                                                          "author": {
                                                                                                                                                                                                                            "author": "Lukas Endler et al",
                                                                                                                                                                                                                            "value": "Lukas Endler et al"
                                                                                                                                                                                                                          },
                                                                                                                                                                                                                          "clade_membership": {
                                                                                                                                                                                                                            "value": "20A"
                                                                                                                                                                                                                          },
                                                                                                                                                                                                                          "country": {
                                                                                                                                                                                                                            "value": "Europe"
                                                                                                                                                                                                                          },
                                                                                                                                                                                                                          "div": 7,
                                                                                                                                                                                                                          "division": {
                                                                                                                                                                                                                            "value": "Europe"
                                                                                                                                                                                                                          },
                                                                                                                                                                                                                          "division_exposure": {
                                                                                                                                                                                                                            "value": "Europe"
                                                                                                                                                                                                                          },
                                                                                                                                                                                                                          "gisaid_epi_isl": {
                                                                                                                                                                                                                            "value": "EPI_ISL_934650"
                                                                                                                                                                                                                          },
                                                                                                                                                                                                                          "host": {
                                                                                                                                                                                                                            "value": "Environment"
                                                                                                                                                                                                                          },
                                                                                                                                                                                                                          "custom_location": {
                                                                                                                                                                                                                            "confidence": {
                                                                                                                                                                                                                              "Europe": 1.0
                                                                                                                                                                                                                            },
                                                                                                                                                                                                                            "entropy": -1.000088900581841e-12,
                                                                                                                                                                                                                            "value": "Europe"
                                                                                                                                                                                                                          },
                                                                                                                                                                                                                          "num_date": {
                                                                                                                                                                                                                            "confidence": [
                                                                                                                                                                                                                              2021.0068493150684,
                                                                                                                                                                                                                              2021.0068493150684
                                                                                                                                                                                                                            ],
                                                                                                                                                                                                                            "value": 2021.0068493150684
                                                                                                                                                                                                                          },
                                                                                                                                                                                                                          "originating_lab": {
                                                                                                                                                                                                                            "value": "Institute for Water Quality and Resource Management, Technical University Vienna"
                                                                                                                                                                                                                          },
                                                                                                                                                                                                                          "pangolin_lineage": {
                                                                                                                                                                                                                            "value": "B.1.160"
                                                                                                                                                                                                                          },
                                                                                                                                                                                                                          "recency": {
                                                                                                                                                                                                                            "value": "One month ago"
                                                                                                                                                                                                                          },
                                                                                                                                                                                                                          "region": {
                                                                                                                                                                                                                            "value": "Europe"
                                                                                                                                                                                                                          },
                                                                                                                                                                                                                          "region_exposure": {
                                                                                                                                                                                                                            "value": "Europe"
                                                                                                                                                                                                                          },
                                                                                                                                                                                                                          "subclade_membership": {
                                                                                                                                                                                                                            "value": "20A"
                                                                                                                                                                                                                          },
                                                                                                                                                                                                                          "submitting_lab": {
                                                                                                                                                                                                                            "value": "Bergthaler laboratory, CeMM Research Center for Molecular Medicine of the Austrian Academy of Sciences"
                                                                                                                                                                                                                          },
                                                                                                                                                                                                                          "url": "https://www.gisaid.org"
                                                                                                                                                                                                                        }
                                                                                                                                                                                                                      },
                                                                                                                                                                                                                      {
                                                                                                                                                                                                                        "branch_attrs": {
                                                                                                                                                                                                                          "labels": {
                                                                                                                                                                                                                            "aa": "N: S201I; ORF1a: A206V, S2242F; ORF3a: A99S; S: A1078S"
                                                                                                                                                                                                                          },
                                                                                                                                                                                                                          "mutations": {
                                                                                                                                                                                                                            "N": [
                                                                                                                                                                                                                              "S201I"
                                                                                                                                                                                                                            ],
                                                                                                                                                                                                                            "ORF1a": [
                                                                                                                                                                                                                              "A206V",
                                                                                                                                                                                                                              "S2242F"
                                                                                                                                                                                                                            ],
                                                                                                                                                                                                                            "ORF3a": [
                                                                                                                                                                                                                              "A99S"
                                                                                                                                                                                                                            ],
                                                                                                                                                                                                                            "S": [
                                                                                                                                                                                                                              "A1078S"
                                                                                                                                                                                                                            ],
                                                                                                                                                                                                                            "nuc": [
                                                                                                                                                                                                                              "C882T",
                                                                                                                                                                                                                              "C6990T",
                                                                                                                                                                                                                              "G24794T",
                                                                                                                                                                                                                              "G25687T",
                                                                                                                                                                                                                              "G28875T"
                                                                                                                                                                                                                            ]
                                                                                                                                                                                                                          }
                                                                                                                                                                                                                        },
                                                                                                                                                                                                                        "name": "Norway/3429/2020",
                                                                                                                                                                                                                        "node_attrs": {
                                                                                                                                                                                                                          "author": {
                                                                                                                                                                                                                            "author": "Kathrine Stene-Johansen et al",
                                                                                                                                                                                                                            "value": "Kathrine Stene-Johansen et al"
                                                                                                                                                                                                                          },
                                                                                                                                                                                                                          "clade_membership": {
                                                                                                                                                                                                                            "value": "20A"
                                                                                                                                                                                                                          },
                                                                                                                                                                                                                          "country": {
                                                                                                                                                                                                                            "value": "Europe"
                                                                                                                                                                                                                          },
                                                                                                                                                                                                                          "div": 10,
                                                                                                                                                                                                                          "division": {
                                                                                                                                                                                                                            "value": "Europe"
                                                                                                                                                                                                                          },
                                                                                                                                                                                                                          "division_exposure": {
                                                                                                                                                                                                                            "value": "Europe"
                                                                                                                                                                                                                          },
                                                                                                                                                                                                                          "gisaid_epi_isl": {
                                                                                                                                                                                                                            "value": "EPI_ISL_590895"
                                                                                                                                                                                                                          },
                                                                                                                                                                                                                          "host": {
                                                                                                                                                                                                                            "value": "Human"
                                                                                                                                                                                                                          },
                                                                                                                                                                                                                          "custom_location": {
                                                                                                                                                                                                                            "confidence": {
                                                                                                                                                                                                                              "Europe": 1.0
                                                                                                                                                                                                                            },
                                                                                                                                                                                                                            "entropy": -1.000088900581841e-12,
                                                                                                                                                                                                                            "value": "Europe"
                                                                                                                                                                                                                          },
                                                                                                                                                                                                                          "num_date": {
                                                                                                                                                                                                                            "confidence": [
                                                                                                                                                                                                                              2020.6898907103825,
                                                                                                                                                                                                                              2020.6898907103825
                                                                                                                                                                                                                            ],
                                                                                                                                                                                                                            "value": 2020.6898907103825
                                                                                                                                                                                                                          },
                                                                                                                                                                                                                          "originating_lab": {
                                                                                                                                                                                                                            "value": "Ostfold Hospital Trust - Kalnes, Centre for Laboratory Medicine, Section for gene technology and infection serology"
                                                                                                                                                                                                                          },
                                                                                                                                                                                                                          "pangolin_lineage": {
                                                                                                                                                                                                                            "value": "B.1.395"
                                                                                                                                                                                                                          },
                                                                                                                                                                                                                          "recency": {
                                                                                                                                                                                                                            "value": "Older"
                                                                                                                                                                                                                          },
                                                                                                                                                                                                                          "region": {
                                                                                                                                                                                                                            "value": "Europe"
                                                                                                                                                                                                                          },
                                                                                                                                                                                                                          "region_exposure": {
                                                                                                                                                                                                                            "value": "Europe"
                                                                                                                                                                                                                          },
                                                                                                                                                                                                                          "subclade_membership": {
                                                                                                                                                                                                                            "value": "20A"
                                                                                                                                                                                                                          },
                                                                                                                                                                                                                          "submitting_lab": {
                                                                                                                                                                                                                            "value": "Norwegian Institute of Public Health, Department of Virology"
                                                                                                                                                                                                                          },
                                                                                                                                                                                                                          "url": "https://www.gisaid.org"
                                                                                                                                                                                                                        }
                                                                                                                                                                                                                      }
                                                                                                                                                                                                                    ],
                                                                                                                                                                                                                    "name": "NODE_0001299",
                                                                                                                                                                                                                    "node_attrs": {
                                                                                                                                                                                                                      "clade_membership": {
                                                                                                                                                                                                                        "value": "20A"
                                                                                                                                                                                                                      },
                                                                                                                                                                                                                      "div": 5,
                                                                                                                                                                                                                      "custom_location": {
                                                                                                                                                                                                                        "confidence": {
                                                                                                                                                                                                                          "Asia": 0.0046226174838186135,
                                                                                                                                                                                                                          "Europe": 0.9827853154234759,
                                                                                                                                                                                                                          "North America": 0.007346346045484892,
                                                                                                                                                                                                                          "South America": 0.003979364602287911
                                                                                                                                                                                                                        },
                                                                                                                                                                                                                        "entropy": 0.10881263099627156,
                                                                                                                                                                                                                        "value": "Europe"
                                                                                                                                                                                                                      },
                                                                                                                                                                                                                      "num_date": {
                                                                                                                                                                                                                        "confidence": [
                                                                                                                                                                                                                          2020.3975946905468,
                                                                                                                                                                                                                          2020.6401282695992
                                                                                                                                                                                                                        ],
                                                                                                                                                                                                                        "value": 2020.5887354835165
                                                                                                                                                                                                                      },
                                                                                                                                                                                                                      "subclade_membership": {
                                                                                                                                                                                                                        "value": "20A"
                                                                                                                                                                                                                      }
                                                                                                                                                                                                                    }
                                                                                                                                                                                                                  }
                                                                                                                                                                                                                ],
                                                                                                                                                                                                                "name": "NODE_0001238",
                                                                                                                                                                                                                "node_attrs": {
                                                                                                                                                                                                                  "clade_membership": {
                                                                                                                                                                                                                    "value": "20A"
                                                                                                                                                                                                                  },
                                                                                                                                                                                                                  "div": 5,
                                                                                                                                                                                                                  "custom_location": {
                                                                                                                                                                                                                    "confidence": {
                                                                                                                                                                                                                      "Asia": 0.011618930827748576,
                                                                                                                                                                                                                      "Europe": 0.8791603276292348,
                                                                                                                                                                                                                      "North America": 0.09261749056242374,
                                                                                                                                                                                                                      "South America": 0.013419798571266128
                                                                                                                                                                                                                    },
                                                                                                                                                                                                                    "entropy": 0.4623758992364103,
                                                                                                                                                                                                                    "value": "Europe"
                                                                                                                                                                                                                  },
                                                                                                                                                                                                                  "num_date": {
                                                                                                                                                                                                                    "confidence": [
                                                                                                                                                                                                                      2020.3959920049863,
                                                                                                                                                                                                                      2020.6387506360297
                                                                                                                                                                                                                    ],
                                                                                                                                                                                                                    "value": 2020.5111221682655
                                                                                                                                                                                                                  },
                                                                                                                                                                                                                  "subclade_membership": {
                                                                                                                                                                                                                    "value": "20A"
                                                                                                                                                                                                                  }
                                                                                                                                                                                                                }
                                                                                                                                                                                                              }
                                                                                                                                                                                                            ],
                                                                                                                                                                                                            "name": "NODE_0001297",
                                                                                                                                                                                                            "node_attrs": {
                                                                                                                                                                                                              "clade_membership": {
                                                                                                                                                                                                                "value": "20A"
                                                                                                                                                                                                              },
                                                                                                                                                                                                              "div": 4,
                                                                                                                                                                                                              "custom_location": {
                                                                                                                                                                                                                "confidence": {
                                                                                                                                                                                                                  "Asia": 0.023355539847799815,
                                                                                                                                                                                                                  "Europe": 0.9558325174842022,
                                                                                                                                                                                                                  "North America": 0.009141652278481795,
                                                                                                                                                                                                                  "South America": 0.00711872362490274
                                                                                                                                                                                                                },
                                                                                                                                                                                                                "entropy": 0.23418731100217866,
                                                                                                                                                                                                                "value": "Europe"
                                                                                                                                                                                                              },
                                                                                                                                                                                                              "num_date": {
                                                                                                                                                                                                                "confidence": [
                                                                                                                                                                                                                  2020.382657547844,
                                                                                                                                                                                                                  2020.4795081967213
                                                                                                                                                                                                                ],
                                                                                                                                                                                                                "value": 2020.4226908214093
                                                                                                                                                                                                              },
                                                                                                                                                                                                              "subclade_membership": {
                                                                                                                                                                                                                "value": "20A"
                                                                                                                                                                                                              }
                                                                                                                                                                                                            }
                                                                                                                                                                                                          },
                                                                                                                                                                                                          {
                                                                                                                                                                                                            "branch_attrs": {
                                                                                                                                                                                                              "mutations": {}
                                                                                                                                                                                                            },
                                                                                                                                                                                                            "children": [
                                                                                                                                                                                                              {
                                                                                                                                                                                                                "branch_attrs": {
                                                                                                                                                                                                                  "mutations": {}
                                                                                                                                                                                                                },
                                                                                                                                                                                                                "children": [
                                                                                                                                                                                                                  {
                                                                                                                                                                                                                    "branch_attrs": {
                                                                                                                                                                                                                      "mutations": {}
                                                                                                                                                                                                                    },
                                                                                                                                                                                                                    "name": "Switzerland/GE-ETHZ-150035/2020",
                                                                                                                                                                                                                    "node_attrs": {
                                                                                                                                                                                                                      "author": {
                                                                                                                                                                                                                        "author": "Christian Beisel et al",
                                                                                                                                                                                                                        "value": "Christian Beisel et al"
                                                                                                                                                                                                                      },
                                                                                                                                                                                                                      "clade_membership": {
                                                                                                                                                                                                                        "value": "20A"
                                                                                                                                                                                                                      },
                                                                                                                                                                                                                      "country": {
                                                                                                                                                                                                                        "value": "Europe"
                                                                                                                                                                                                                      },
                                                                                                                                                                                                                      "div": 4,
                                                                                                                                                                                                                      "division": {
                                                                                                                                                                                                                        "value": "Europe"
                                                                                                                                                                                                                      },
                                                                                                                                                                                                                      "division_exposure": {
                                                                                                                                                                                                                        "value": "Europe"
                                                                                                                                                                                                                      },
                                                                                                                                                                                                                      "gisaid_epi_isl": {
                                                                                                                                                                                                                        "value": "EPI_ISL_483663"
                                                                                                                                                                                                                      },
                                                                                                                                                                                                                      "host": {
                                                                                                                                                                                                                        "value": "Human"
                                                                                                                                                                                                                      },
                                                                                                                                                                                                                      "custom_location": {
                                                                                                                                                                                                                        "confidence": {
                                                                                                                                                                                                                          "Europe": 1.0
                                                                                                                                                                                                                        },
                                                                                                                                                                                                                        "entropy": -1.000088900581841e-12,
                                                                                                                                                                                                                        "value": "Europe"
                                                                                                                                                                                                                      },
                                                                                                                                                                                                                      "num_date": {
                                                                                                                                                                                                                        "confidence": [
                                                                                                                                                                                                                          2020.422131147541,
                                                                                                                                                                                                                          2020.422131147541
                                                                                                                                                                                                                        ],
                                                                                                                                                                                                                        "value": 2020.422131147541
                                                                                                                                                                                                                      },
                                                                                                                                                                                                                      "originating_lab": {
                                                                                                                                                                                                                        "value": "Viollier AG"
                                                                                                                                                                                                                      },
                                                                                                                                                                                                                      "pangolin_lineage": {
                                                                                                                                                                                                                        "value": "B.1"
                                                                                                                                                                                                                      },
                                                                                                                                                                                                                      "recency": {
                                                                                                                                                                                                                        "value": "Older"
                                                                                                                                                                                                                      },
                                                                                                                                                                                                                      "region": {
                                                                                                                                                                                                                        "value": "Europe"
                                                                                                                                                                                                                      },
                                                                                                                                                                                                                      "region_exposure": {
                                                                                                                                                                                                                        "value": "Europe"
                                                                                                                                                                                                                      },
                                                                                                                                                                                                                      "subclade_membership": {
                                                                                                                                                                                                                        "value": "20A"
                                                                                                                                                                                                                      },
                                                                                                                                                                                                                      "submitting_lab": {
                                                                                                                                                                                                                        "value": "Department of Biosystems Science and Engineering, ETH Z\u00fcrich"
                                                                                                                                                                                                                      },
                                                                                                                                                                                                                      "url": "https://www.gisaid.org"
                                                                                                                                                                                                                    }
                                                                                                                                                                                                                  },
                                                                                                                                                                                                                  {
                                                                                                                                                                                                                    "branch_attrs": {
                                                                                                                                                                                                                      "mutations": {
                                                                                                                                                                                                                        "nuc": [
                                                                                                                                                                                                                          "C1912T"
                                                                                                                                                                                                                        ]
                                                                                                                                                                                                                      }
                                                                                                                                                                                                                    },
                                                                                                                                                                                                                    "children": [
                                                                                                                                                                                                                      {
                                                                                                                                                                                                                        "branch_attrs": {
                                                                                                                                                                                                                          "labels": {
                                                                                                                                                                                                                            "aa": "N: A35V; ORF1a: S1733G, K4176N; ORF1b: A1525S; ORF9b: R32C"
                                                                                                                                                                                                                          },
                                                                                                                                                                                                                          "mutations": {
                                                                                                                                                                                                                            "N": [
                                                                                                                                                                                                                              "A35V"
                                                                                                                                                                                                                            ],
                                                                                                                                                                                                                            "ORF1a": [
                                                                                                                                                                                                                              "S1733G",
                                                                                                                                                                                                                              "K4176N"
                                                                                                                                                                                                                            ],
                                                                                                                                                                                                                            "ORF1b": [
                                                                                                                                                                                                                              "A1525S"
                                                                                                                                                                                                                            ],
                                                                                                                                                                                                                            "ORF9b": [
                                                                                                                                                                                                                              "R32C"
                                                                                                                                                                                                                            ],
                                                                                                                                                                                                                            "nuc": [
                                                                                                                                                                                                                              "C2536T",
                                                                                                                                                                                                                              "A5462G",
                                                                                                                                                                                                                              "G12793T",
                                                                                                                                                                                                                              "T15663C",
                                                                                                                                                                                                                              "C16293T",
                                                                                                                                                                                                                              "G17334A",
                                                                                                                                                                                                                              "G18040T",
                                                                                                                                                                                                                              "A19239G",
                                                                                                                                                                                                                              "C28377T"
                                                                                                                                                                                                                            ]
                                                                                                                                                                                                                          }
                                                                                                                                                                                                                        },
                                                                                                                                                                                                                        "name": "UnitedArabEmirates/rega-2360/2021",
                                                                                                                                                                                                                        "node_attrs": {

                                                                                                                                                                                                                          "author": {
                                                                                                                                                                                                                            "author": "Tony Wawina-Bokalanga et al",
                                                                                                                                                                                                                            "value": "Tony Wawina-Bokalanga et al"
                                                                                                                                                                                                                          },
                                                                                                                                                                                                                          "clade_membership": {
                                                                                                                                                                                                                            "value": "20A"
                                                                                                                                                                                                                          },
                                                                                                                                                                                                                          "country": {
                                                                                                                                                                                                                            "value": "Asia"
                                                                                                                                                                                                                          },
                                                                                                                                                                                                                          "div": 14,
                                                                                                                                                                                                                          "division": {
                                                                                                                                                                                                                            "value": "Asia"
                                                                                                                                                                                                                          },
                                                                                                                                                                                                                          "division_exposure": {
                                                                                                                                                                                                                            "value": "Asia"
                                                                                                                                                                                                                          },
                                                                                                                                                                                                                          "gisaid_epi_isl": {
                                                                                                                                                                                                                            "value": "EPI_ISL_1048849"
                                                                                                                                                                                                                          },
                                                                                                                                                                                                                          "host": {
                                                                                                                                                                                                                            "value": "Human"
                                                                                                                                                                                                                          },
                                                                                                                                                                                                                          "custom_location": {
                                                                                                                                                                                                                            "confidence": {
                                                                                                                                                                                                                              "Asia": 1.0
                                                                                                                                                                                                                            },
                                                                                                                                                                                                                            "entropy": -1.000088900581841e-12,
                                                                                                                                                                                                                            "value": "Asia"
                                                                                                                                                                                                                          },
                                                                                                                                                                                                                          "num_date": {
                                                                                                                                                                                                                            "confidence": [
                                                                                                                                                                                                                              2021.0534246575342,
                                                                                                                                                                                                                              2021.0534246575342
                                                                                                                                                                                                                            ],
                                                                                                                                                                                                                            "value": 2021.0534246575342
                                                                                                                                                                                                                          },
                                                                                                                                                                                                                          "originating_lab": {
                                                                                                                                                                                                                            "value": "KU Leuven, Rega Institute, Clinical and Epidemiological Virology"
                                                                                                                                                                                                                          },
                                                                                                                                                                                                                          "pangolin_lineage": {
                                                                                                                                                                                                                            "value": "B.1"
                                                                                                                                                                                                                          },
                                                                                                                                                                                                                          "recency": {
                                                                                                                                                                                                                            "value": "One week ago"
                                                                                                                                                                                                                          },
                                                                                                                                                                                                                          "region": {
                                                                                                                                                                                                                            "value": "Asia"
                                                                                                                                                                                                                          },
                                                                                                                                                                                                                          "region_exposure": {
                                                                                                                                                                                                                            "value": "Asia"
                                                                                                                                                                                                                          },

                                                                                                                                                                                                                          "subclade_membership": {
                                                                                                                                                                                                                            "value": "20A"
                                                                                                                                                                                                                          },
                                                                                                                                                                                                                          "submitting_lab": {
                                                                                                                                                                                                                            "value": "KU Leuven, Rega Institute, Clinical and Epidemiological Virology"
                                                                                                                                                                                                                          },
                                                                                                                                                                                                                          "url": "https://www.gisaid.org"
                                                                                                                                                                                                                        }
                                                                                                                                                                                                                      },
                                                                                                                                                                                                                      {
                                                                                                                                                                                                                        "branch_attrs": {
                                                                                                                                                                                                                          "labels": {
                                                                                                                                                                                                                            "aa": "ORF1a: K3353R, L3711F; ORF1b: L314F"
                                                                                                                                                                                                                          },
                                                                                                                                                                                                                          "mutations": {
                                                                                                                                                                                                                            "ORF1a": [
                                                                                                                                                                                                                              "K3353R",
                                                                                                                                                                                                                              "L3711F"
                                                                                                                                                                                                                            ],
                                                                                                                                                                                                                            "ORF1b": [
                                                                                                                                                                                                                              "L314F"
                                                                                                                                                                                                                            ],
                                                                                                                                                                                                                            "nuc": [
                                                                                                                                                                                                                              "A10323G",
                                                                                                                                                                                                                              "C11396T",
                                                                                                                                                                                                                              "C14407T",
                                                                                                                                                                                                                              "C23731T",
                                                                                                                                                                                                                              "G28079T"
                                                                                                                                                                                                                            ]
                                                                                                                                                                                                                          }
                                                                                                                                                                                                                        },
                                                                                                                                                                                                                        "name": "Finland/HEL-14-376/2021",
                                                                                                                                                                                                                        "node_attrs": {

                                                                                                                                                                                                                          "author": {
                                                                                                                                                                                                                            "author": "Teemu Smura et al",
                                                                                                                                                                                                                            "value": "Teemu Smura et al B"
                                                                                                                                                                                                                          },
                                                                                                                                                                                                                          "clade_membership": {
                                                                                                                                                                                                                            "value": "20A"
                                                                                                                                                                                                                          },
                                                                                                                                                                                                                          "country": {
                                                                                                                                                                                                                            "value": "Europe"
                                                                                                                                                                                                                          },
                                                                                                                                                                                                                          "div": 10,
                                                                                                                                                                                                                          "division": {
                                                                                                                                                                                                                            "value": "Europe"
                                                                                                                                                                                                                          },
                                                                                                                                                                                                                          "division_exposure": {
                                                                                                                                                                                                                            "value": "Europe"
                                                                                                                                                                                                                          },
                                                                                                                                                                                                                          "gisaid_epi_isl": {
                                                                                                                                                                                                                            "value": "EPI_ISL_1082205"
                                                                                                                                                                                                                          },
                                                                                                                                                                                                                          "host": {
                                                                                                                                                                                                                            "value": "Human"
                                                                                                                                                                                                                          },
                                                                                                                                                                                                                          "custom_location": {
                                                                                                                                                                                                                            "confidence": {
                                                                                                                                                                                                                              "Europe": 1.0
                                                                                                                                                                                                                            },
                                                                                                                                                                                                                            "entropy": -1.000088900581841e-12,
                                                                                                                                                                                                                            "value": "Europe"
                                                                                                                                                                                                                          },
                                                                                                                                                                                                                          "num_date": {
                                                                                                                                                                                                                            "confidence": [
                                                                                                                                                                                                                              2021.058904109589,
                                                                                                                                                                                                                              2021.058904109589
                                                                                                                                                                                                                            ],
                                                                                                                                                                                                                            "value": 2021.058904109589
                                                                                                                                                                                                                          },
                                                                                                                                                                                                                          "originating_lab": {
                                                                                                                                                                                                                            "value": "Department of Virology and Immunology, University of Helsinki and Helsinki University Hospital, Huslab Finland"
                                                                                                                                                                                                                          },
                                                                                                                                                                                                                          "pangolin_lineage": {
                                                                                                                                                                                                                            "value": "B.1.1.1"
                                                                                                                                                                                                                          },
                                                                                                                                                                                                                          "recency": {
                                                                                                                                                                                                                            "value": "3-7 days ago"
                                                                                                                                                                                                                          },
                                                                                                                                                                                                                          "region": {
                                                                                                                                                                                                                            "value": "Europe"
                                                                                                                                                                                                                          },
                                                                                                                                                                                                                          "region_exposure": {
                                                                                                                                                                                                                            "value": "Europe"
                                                                                                                                                                                                                          },

                                                                                                                                                                                                                          "subclade_membership": {
                                                                                                                                                                                                                            "value": "20A"
                                                                                                                                                                                                                          },
                                                                                                                                                                                                                          "submitting_lab": {
                                                                                                                                                                                                                            "value": "Department of Virology, Faculty of Medicine, University of Helsinki, Helsinki, Finland"
                                                                                                                                                                                                                          },
                                                                                                                                                                                                                          "url": "https://www.gisaid.org"
                                                                                                                                                                                                                        }
                                                                                                                                                                                                                      }
                                                                                                                                                                                                                    ],
                                                                                                                                                                                                                    "name": "NODE_0001272",
                                                                                                                                                                                                                    "node_attrs": {
                                                                                                                                                                                                                      "clade_membership": {
                                                                                                                                                                                                                        "value": "20A"
                                                                                                                                                                                                                      },
                                                                                                                                                                                                                      "div": 5,
                                                                                                                                                                                                                      "custom_location": {
                                                                                                                                                                                                                        "confidence": {
                                                                                                                                                                                                                          "Africa": 0.002360243523299106,
                                                                                                                                                                                                                          "Asia": 0.30971367799533167,
                                                                                                                                                                                                                          "Europe": 0.6806158277503801,
                                                                                                                                                                                                                          "South America": 0.006594000849339841
                                                                                                                                                                                                                        },
                                                                                                                                                                                                                        "entropy": 0.6780095733394347,
                                                                                                                                                                                                                        "value": "Europe"
                                                                                                                                                                                                                      },
                                                                                                                                                                                                                      "num_date": {
                                                                                                                                                                                                                        "confidence": [
                                                                                                                                                                                                                          2020.3912639293244,
                                                                                                                                                                                                                          2020.9509883976575
                                                                                                                                                                                                                        ],
                                                                                                                                                                                                                        "value": 2020.5895428311221
                                                                                                                                                                                                                      },
                                                                                                                                                                                                                      "subclade_membership": {
                                                                                                                                                                                                                        "value": "20A"
                                                                                                                                                                                                                      }
                                                                                                                                                                                                                    }
                                                                                                                                                                                                                  }
                                                                                                                                                                                                                ],
                                                                                                                                                                                                                "name": "NODE_0001301",
                                                                                                                                                                                                                "node_attrs": {
                                                                                                                                                                                                                  "clade_membership": {
                                                                                                                                                                                                                    "value": "20A"
                                                                                                                                                                                                                  },
                                                                                                                                                                                                                  "div": 4,
                                                                                                                                                                                                                  "custom_location": {
                                                                                                                                                                                                                    "confidence": {
                                                                                                                                                                                                                      "Africa": 0.0022846143222192733,
                                                                                                                                                                                                                      "Asia": 0.21998301138614004,
                                                                                                                                                                                                                      "Europe": 0.771616903151807,
                                                                                                                                                                                                                      "South America": 0.005527947740105806
                                                                                                                                                                                                                    },
                                                                                                                                                                                                                    "entropy": 0.5805437558155123,
                                                                                                                                                                                                                    "value": "Europe"
                                                                                                                                                                                                                  },
                                                                                                                                                                                                                  "num_date": {
                                                                                                                                                                                                                    "confidence": [
                                                                                                                                                                                                                      2020.4017859223698,
                                                                                                                                                                                                                      2020.422131147541
                                                                                                                                                                                                                    ],
                                                                                                                                                                                                                    "value": 2020.422131147541
                                                                                                                                                                                                                  },
                                                                                                                                                                                                                  "subclade_membership": {
                                                                                                                                                                                                                    "value": "20A"
                                                                                                                                                                                                                  }
                                                                                                                                                                                                                }
                                                                                                                                                                                                              },
                                                                                                                                                                                                              {
                                                                                                                                                                                                                "branch_attrs": {
                                                                                                                                                                                                                  "mutations": {}
                                                                                                                                                                                                                },
                                                                                                                                                                                                                "children": [
                                                                                                                                                                                                                  {
                                                                                                                                                                                                                    "branch_attrs": {
                                                                                                                                                                                                                      "mutations": {}
                                                                                                                                                                                                                    },
                                                                                                                                                                                                                    "children": [
                                                                                                                                                                                                                      {
                                                                                                                                                                                                                        "branch_attrs": {
                                                                                                                                                                                                                          "mutations": {}
                                                                                                                                                                                                                        },
                                                                                                                                                                                                                        "name": "India/OR-ILSCV35482/2020",
                                                                                                                                                                                                                        "node_attrs": {

                                                                                                                                                                                                                          "author": {
                                                                                                                                                                                                                            "author": "Sunil Raghav et al",
                                                                                                                                                                                                                            "value": "Sunil Raghav et al"
                                                                                                                                                                                                                          },
                                                                                                                                                                                                                          "clade_membership": {
                                                                                                                                                                                                                            "value": "20A"
                                                                                                                                                                                                                          },
                                                                                                                                                                                                                          "country": {
                                                                                                                                                                                                                            "value": "Asia"
                                                                                                                                                                                                                          },
                                                                                                                                                                                                                          "div": 4,
                                                                                                                                                                                                                          "division": {
                                                                                                                                                                                                                            "value": "Asia"
                                                                                                                                                                                                                          },
                                                                                                                                                                                                                          "division_exposure": {
                                                                                                                                                                                                                            "value": "Asia"
                                                                                                                                                                                                                          },
                                                                                                                                                                                                                          "gisaid_epi_isl": {
                                                                                                                                                                                                                            "value": "EPI_ISL_481201"
                                                                                                                                                                                                                          },
                                                                                                                                                                                                                          "host": {
                                                                                                                                                                                                                            "value": "Human"
                                                                                                                                                                                                                          },
                                                                                                                                                                                                                          "custom_location": {
                                                                                                                                                                                                                            "confidence": {
                                                                                                                                                                                                                              "Asia": 1.0
                                                                                                                                                                                                                            },
                                                                                                                                                                                                                            "entropy": -1.000088900581841e-12,
                                                                                                                                                                                                                            "value": "Asia"
                                                                                                                                                                                                                          },
                                                                                                                                                                                                                          "num_date": {
                                                                                                                                                                                                                            "confidence": [
                                                                                                                                                                                                                              2020.4439890710382,
                                                                                                                                                                                                                              2020.4439890710382
                                                                                                                                                                                                                            ],
                                                                                                                                                                                                                            "value": 2020.4439890710382
                                                                                                                                                                                                                          },
                                                                                                                                                                                                                          "originating_lab": {
                                                                                                                                                                                                                            "value": "Immunogenomics lab, Institute of Life Sciences, Bhubaneswar"
                                                                                                                                                                                                                          },
                                                                                                                                                                                                                          "pangolin_lineage": {
                                                                                                                                                                                                                            "value": "B.1"
                                                                                                                                                                                                                          },
                                                                                                                                                                                                                          "recency": {
                                                                                                                                                                                                                            "value": "Older"
                                                                                                                                                                                                                          },
                                                                                                                                                                                                                          "region": {
                                                                                                                                                                                                                            "value": "Asia"
                                                                                                                                                                                                                          },
                                                                                                                                                                                                                          "region_exposure": {
                                                                                                                                                                                                                            "value": "Asia"
                                                                                                                                                                                                                          },

                                                                                                                                                                                                                          "subclade_membership": {
                                                                                                                                                                                                                            "value": "20A"
                                                                                                                                                                                                                          },
                                                                                                                                                                                                                          "submitting_lab": {
                                                                                                                                                                                                                            "value": "Immunogenomics lab, Institute of Life Sciences, Bhubaneswar"
                                                                                                                                                                                                                          },
                                                                                                                                                                                                                          "url": "https://www.gisaid.org"
                                                                                                                                                                                                                        }
                                                                                                                                                                                                                      },
                                                                                                                                                                                                                      {
                                                                                                                                                                                                                        "branch_attrs": {
                                                                                                                                                                                                                          "mutations": {}
                                                                                                                                                                                                                        },
                                                                                                                                                                                                                        "name": "India/OR-ILSCV35476/2020",
                                                                                                                                                                                                                        "node_attrs": {

                                                                                                                                                                                                                          "author": {
                                                                                                                                                                                                                            "author": "Sunil Raghav et al",
                                                                                                                                                                                                                            "value": "Sunil Raghav et al"
                                                                                                                                                                                                                          },
                                                                                                                                                                                                                          "clade_membership": {
                                                                                                                                                                                                                            "value": "20A"
                                                                                                                                                                                                                          },
                                                                                                                                                                                                                          "country": {
                                                                                                                                                                                                                            "value": "Asia"
                                                                                                                                                                                                                          },
                                                                                                                                                                                                                          "div": 4,
                                                                                                                                                                                                                          "division": {
                                                                                                                                                                                                                            "value": "Asia"
                                                                                                                                                                                                                          },
                                                                                                                                                                                                                          "division_exposure": {
                                                                                                                                                                                                                            "value": "Asia"
                                                                                                                                                                                                                          },
                                                                                                                                                                                                                          "gisaid_epi_isl": {
                                                                                                                                                                                                                            "value": "EPI_ISL_481200"
                                                                                                                                                                                                                          },
                                                                                                                                                                                                                          "host": {
                                                                                                                                                                                                                            "value": "Human"
                                                                                                                                                                                                                          },
                                                                                                                                                                                                                          "custom_location": {
                                                                                                                                                                                                                            "confidence": {
                                                                                                                                                                                                                              "Asia": 1.0
                                                                                                                                                                                                                            },
                                                                                                                                                                                                                            "entropy": -1.000088900581841e-12,
                                                                                                                                                                                                                            "value": "Asia"
                                                                                                                                                                                                                          },
                                                                                                                                                                                                                          "num_date": {
                                                                                                                                                                                                                            "confidence": [
                                                                                                                                                                                                                              2020.441256830601,
                                                                                                                                                                                                                              2020.441256830601
                                                                                                                                                                                                                            ],
                                                                                                                                                                                                                            "value": 2020.441256830601
                                                                                                                                                                                                                          },
                                                                                                                                                                                                                          "originating_lab": {
                                                                                                                                                                                                                            "value": "Immunogenomics lab, Institute of Life Sciences, Bhubaneswar"
                                                                                                                                                                                                                          },
                                                                                                                                                                                                                          "pangolin_lineage": {
                                                                                                                                                                                                                            "value": "B.1"
                                                                                                                                                                                                                          },
                                                                                                                                                                                                                          "recency": {
                                                                                                                                                                                                                            "value": "Older"
                                                                                                                                                                                                                          },
                                                                                                                                                                                                                          "region": {
                                                                                                                                                                                                                            "value": "Asia"
                                                                                                                                                                                                                          },
                                                                                                                                                                                                                          "region_exposure": {
                                                                                                                                                                                                                            "value": "Asia"
                                                                                                                                                                                                                          },

                                                                                                                                                                                                                          "subclade_membership": {
                                                                                                                                                                                                                            "value": "20A"
                                                                                                                                                                                                                          },
                                                                                                                                                                                                                          "submitting_lab": {
                                                                                                                                                                                                                            "value": "Immunogenomics lab, Institute of Life Sciences, Bhubaneswar"
                                                                                                                                                                                                                          },
                                                                                                                                                                                                                          "url": "https://www.gisaid.org"
                                                                                                                                                                                                                        }
                                                                                                                                                                                                                      }
                                                                                                                                                                                                                    ],
                                                                                                                                                                                                                    "name": "NODE_0001305",
                                                                                                                                                                                                                    "node_attrs": {
                                                                                                                                                                                                                      "clade_membership": {
                                                                                                                                                                                                                        "value": "20A"
                                                                                                                                                                                                                      },
                                                                                                                                                                                                                      "div": 4,
                                                                                                                                                                                                                      "custom_location": {
                                                                                                                                                                                                                        "confidence": {
                                                                                                                                                                                                                          "Asia": 0.9897402046274336,
                                                                                                                                                                                                                          "Europe": 0.00946446704118528
                                                                                                                                                                                                                        },
                                                                                                                                                                                                                        "entropy": 0.060584453649360284,
                                                                                                                                                                                                                        "value": "Asia"
                                                                                                                                                                                                                      },
                                                                                                                                                                                                                      "num_date": {
                                                                                                                                                                                                                        "confidence": [
                                                                                                                                                                                                                          2020.4198496193287,
                                                                                                                                                                                                                          2020.441256830601
                                                                                                                                                                                                                        ],
                                                                                                                                                                                                                        "value": 2020.441256830601
                                                                                                                                                                                                                      },
                                                                                                                                                                                                                      "subclade_membership": {
                                                                                                                                                                                                                        "value": "20A"
                                                                                                                                                                                                                      }
                                                                                                                                                                                                                    }
                                                                                                                                                                                                                  },
                                                                                                                                                                                                                  {
                                                                                                                                                                                                                    "branch_attrs": {
                                                                                                                                                                                                                      "mutations": {}
                                                                                                                                                                                                                    },
                                                                                                                                                                                                                    "children": [
                                                                                                                                                                                                                      {
                                                                                                                                                                                                                        "branch_attrs": {
                                                                                                                                                                                                                          "labels": {
                                                                                                                                                                                                                            "aa": "ORF1b: C1740F, R2308C; S: K558N"
                                                                                                                                                                                                                          },
                                                                                                                                                                                                                          "mutations": {
                                                                                                                                                                                                                            "ORF1b": [
                                                                                                                                                                                                                              "C1740F",
                                                                                                                                                                                                                              "R2308C"
                                                                                                                                                                                                                            ],
                                                                                                                                                                                                                            "S": [
                                                                                                                                                                                                                              "K558N"
                                                                                                                                                                                                                            ],
                                                                                                                                                                                                                            "nuc": [
                                                                                                                                                                                                                              "C676T",
                                                                                                                                                                                                                              "A15111T",
                                                                                                                                                                                                                              "G18686T",
                                                                                                                                                                                                                              "C20389T",
                                                                                                                                                                                                                              "G22708T",
                                                                                                                                                                                                                              "G23236T"
                                                                                                                                                                                                                            ]
                                                                                                                                                                                                                          }
                                                                                                                                                                                                                        },
                                                                                                                                                                                                                        "name": "India/WB-IICB-053/2020",
                                                                                                                                                                                                                        "node_attrs": {
                                                                                                                                                                                                                          "author": {
                                                                                                                                                                                                                            "author": "Sujay Krishna Maity et al",
                                                                                                                                                                                                                            "value": "Sujay Krishna Maity et al"
                                                                                                                                                                                                                          },
                                                                                                                                                                                                                          "clade_membership": {
                                                                                                                                                                                                                            "value": "20A"
                                                                                                                                                                                                                          },
                                                                                                                                                                                                                          "country": {
                                                                                                                                                                                                                            "value": "Asia"
                                                                                                                                                                                                                          },
                                                                                                                                                                                                                          "div": 10,
                                                                                                                                                                                                                          "division": {
                                                                                                                                                                                                                            "value": "Asia"
                                                                                                                                                                                                                          },
                                                                                                                                                                                                                          "division_exposure": {
                                                                                                                                                                                                                            "value": "Asia"
                                                                                                                                                                                                                          },
                                                                                                                                                                                                                          "gisaid_epi_isl": {
                                                                                                                                                                                                                            "value": "EPI_ISL_944789"
                                                                                                                                                                                                                          },
                                                                                                                                                                                                                          "host": {
                                                                                                                                                                                                                            "value": "Human"
                                                                                                                                                                                                                          },
                                                                                                                                                                                                                          "custom_location": {
                                                                                                                                                                                                                            "confidence": {
                                                                                                                                                                                                                              "Asia": 0.9999999999999999
                                                                                                                                                                                                                            },
                                                                                                                                                                                                                            "entropy": -9.99866855976916e-13,
                                                                                                                                                                                                                            "value": "Asia"
                                                                                                                                                                                                                          },
                                                                                                                                                                                                                          "num_date": {
                                                                                                                                                                                                                            "confidence": [
                                                                                                                                                                                                                              2020.8265027322404,
                                                                                                                                                                                                                              2020.8265027322404
                                                                                                                                                                                                                            ],
                                                                                                                                                                                                                            "value": 2020.8265027322404
                                                                                                                                                                                                                          },
                                                                                                                                                                                                                          "originating_lab": {
                                                                                                                                                                                                                            "value": "CSIR-Indian Institute of Chemical Biology, MEDICA Supercpecialty Hospital Kolkata"
                                                                                                                                                                                                                          },
                                                                                                                                                                                                                          "pangolin_lineage": {
                                                                                                                                                                                                                            "value": "B.1"
                                                                                                                                                                                                                          },
                                                                                                                                                                                                                          "recency": {
                                                                                                                                                                                                                            "value": "One month ago"
                                                                                                                                                                                                                          },
                                                                                                                                                                                                                          "region": {
                                                                                                                                                                                                                            "value": "Asia"
                                                                                                                                                                                                                          },
                                                                                                                                                                                                                          "region_exposure": {
                                                                                                                                                                                                                            "value": "Asia"
                                                                                                                                                                                                                          },
                                                                                                                                                                                                                          "subclade_membership": {
                                                                                                                                                                                                                            "value": "20A"
                                                                                                                                                                                                                          },
                                                                                                                                                                                                                          "submitting_lab": {
                                                                                                                                                                                                                            "value": "CSIR-Indian Institute of Chemical Biology, MEDICA Supercpecialty Hospital Kolkata"
                                                                                                                                                                                                                          },
                                                                                                                                                                                                                          "url": "https://www.gisaid.org"
                                                                                                                                                                                                                        }
                                                                                                                                                                                                                      },
                                                                                                                                                                                                                      {
                                                                                                                                                                                                                        "branch_attrs": {
                                                                                                                                                                                                                          "mutations": {}
                                                                                                                                                                                                                        },
                                                                                                                                                                                                                        "children": [
                                                                                                                                                                                                                          {
                                                                                                                                                                                                                            "branch_attrs": {
                                                                                                                                                                                                                              "labels": {
                                                                                                                                                                                                                                "aa": "ORF1a: E633D; ORF3a: L52F"
                                                                                                                                                                                                                              },
                                                                                                                                                                                                                              "mutations": {
                                                                                                                                                                                                                                "ORF1a": [
                                                                                                                                                                                                                                  "E633D"
                                                                                                                                                                                                                                ],
                                                                                                                                                                                                                                "ORF3a": [
                                                                                                                                                                                                                                  "L52F"
                                                                                                                                                                                                                                ],
                                                                                                                                                                                                                                "nuc": [
                                                                                                                                                                                                                                  "G2164C",
                                                                                                                                                                                                                                  "G21255T",
                                                                                                                                                                                                                                  "C25546T"
                                                                                                                                                                                                                                ]
                                                                                                                                                                                                                              }
                                                                                                                                                                                                                            },
                                                                                                                                                                                                                            "name": "SouthAfrica/NHLS-UCT-GS-1776/2020",
                                                                                                                                                                                                                            "node_attrs": {

                                                                                                                                                                                                                              "author": {
                                                                                                                                                                                                                                "author": "Arash Iranzadeh et al",
                                                                                                                                                                                                                                "value": "Arash Iranzadeh et al"
                                                                                                                                                                                                                              },
                                                                                                                                                                                                                              "clade_membership": {
                                                                                                                                                                                                                                "value": "20A"
                                                                                                                                                                                                                              },
                                                                                                                                                                                                                              "country": {
                                                                                                                                                                                                                                "value": "Africa"
                                                                                                                                                                                                                              },
                                                                                                                                                                                                                              "div": 7,
                                                                                                                                                                                                                              "division": {
                                                                                                                                                                                                                                "value": "Africa"
                                                                                                                                                                                                                              },
                                                                                                                                                                                                                              "division_exposure": {
                                                                                                                                                                                                                                "value": "Africa"
                                                                                                                                                                                                                              },
                                                                                                                                                                                                                              "gisaid_epi_isl": {
                                                                                                                                                                                                                                "value": "EPI_ISL_640110"
                                                                                                                                                                                                                              },
                                                                                                                                                                                                                              "host": {
                                                                                                                                                                                                                                "value": "Human"
                                                                                                                                                                                                                              },
                                                                                                                                                                                                                              "custom_location": {
                                                                                                                                                                                                                                "confidence": {
                                                                                                                                                                                                                                  "Africa": 1.0
                                                                                                                                                                                                                                },
                                                                                                                                                                                                                                "entropy": -1.000088900581841e-12,
                                                                                                                                                                                                                                "value": "Africa"
                                                                                                                                                                                                                              },
                                                                                                                                                                                                                              "num_date": {
                                                                                                                                                                                                                                "confidence": [
                                                                                                                                                                                                                                  2020.6734972677596,
                                                                                                                                                                                                                                  2020.6734972677596
                                                                                                                                                                                                                                ],
                                                                                                                                                                                                                                "value": 2020.6734972677596
                                                                                                                                                                                                                              },
                                                                                                                                                                                                                              "originating_lab": {
                                                                                                                                                                                                                                "value": "Victoria Hospital wc VHW"
                                                                                                                                                                                                                              },
                                                                                                                                                                                                                              "pangolin_lineage": {
                                                                                                                                                                                                                                "value": "B.1"
```
