## Supplementary Data 2 for "Emergence of the novel SARS-CoV-2 lineage P.4.1 and massive spread of P.2 in South Brazil": ncov_CVL_RS_South_America_14Abr2021.json (part 17 of 64)

```
                                                                                                                                                                                                                              },
                                                                                                                                                                                                                              "recency": {
                                                                                                                                                                                                                                "value": "Older"
                                                                                                                                                                                                                              },
                                                                                                                                                                                                                              "region": {
                                                                                                                                                                                                                                "value": "Africa"
                                                                                                                                                                                                                              },
                                                                                                                                                                                                                              "region_exposure": {
                                                                                                                                                                                                                                "value": "Africa"
                                                                                                                                                                                                                              },

                                                                                                                                                                                                                              "subclade_membership": {
                                                                                                                                                                                                                                "value": "20A"
                                                                                                                                                                                                                              },
                                                                                                                                                                                                                              "submitting_lab": {
                                                                                                                                                                                                                                "value": "NHLS/UCT"
                                                                                                                                                                                                                              },
                                                                                                                                                                                                                              "url": "https://www.gisaid.org"
                                                                                                                                                                                                                            }
                                                                                                                                                                                                                          },
                                                                                                                                                                                                                          {
                                                                                                                                                                                                                            "branch_attrs": {
                                                                                                                                                                                                                              "mutations": {}
                                                                                                                                                                                                                            },
                                                                                                                                                                                                                            "children": [
                                                                                                                                                                                                                              {
                                                                                                                                                                                                                                "branch_attrs": {
                                                                                                                                                                                                                                  "mutations": {}
                                                                                                                                                                                                                                },
                                                                                                                                                                                                                                "children": [
                                                                                                                                                                                                                                  {
                                                                                                                                                                                                                                    "branch_attrs": {
                                                                                                                                                                                                                                      "mutations": {}
                                                                                                                                                                                                                                    },
                                                                                                                                                                                                                                    "name": "India/KA-CS1029/2020",
                                                                                                                                                                                                                                    "node_attrs": {

                                                                                                                                                                                                                                      "author": {
                                                                                                                                                                                                                                        "author": "Dr. Shivarudrapp B Bhairappanavar et al",
                                                                                                                                                                                                                                        "value": "Dr. Shivarudrapp B Bhairappanavar et al"
                                                                                                                                                                                                                                      },
                                                                                                                                                                                                                                      "clade_membership": {
                                                                                                                                                                                                                                        "value": "20A"
                                                                                                                                                                                                                                      },
                                                                                                                                                                                                                                      "country": {
                                                                                                                                                                                                                                        "value": "Asia"
                                                                                                                                                                                                                                      },
                                                                                                                                                                                                                                      "div": 4,
                                                                                                                                                                                                                                      "division": {
                                                                                                                                                                                                                                        "value": "Asia"
                                                                                                                                                                                                                                      },
                                                                                                                                                                                                                                      "division_exposure": {
                                                                                                                                                                                                                                        "value": "Asia"
                                                                                                                                                                                                                                      },
                                                                                                                                                                                                                                      "gisaid_epi_isl": {
                                                                                                                                                                                                                                        "value": "EPI_ISL_811163"
                                                                                                                                                                                                                                      },
                                                                                                                                                                                                                                      "host": {
                                                                                                                                                                                                                                        "value": "Human"
                                                                                                                                                                                                                                      },
                                                                                                                                                                                                                                      "custom_location": {
                                                                                                                                                                                                                                        "confidence": {
                                                                                                                                                                                                                                          "Asia": 0.9999999999999999
                                                                                                                                                                                                                                        },
                                                                                                                                                                                                                                        "entropy": -9.99866855976916e-13,
                                                                                                                                                                                                                                        "value": "Asia"
                                                                                                                                                                                                                                      },
                                                                                                                                                                                                                                      "num_date": {
                                                                                                                                                                                                                                        "confidence": [
                                                                                                                                                                                                                                          2020.5505464480875,
                                                                                                                                                                                                                                          2020.5505464480875
                                                                                                                                                                                                                                        ],
                                                                                                                                                                                                                                        "value": 2020.5505464480875
                                                                                                                                                                                                                                      },
                                                                                                                                                                                                                                      "originating_lab": {
                                                                                                                                                                                                                                        "value": "Dharwad"
                                                                                                                                                                                                                                      },
                                                                                                                                                                                                                                      "pangolin_lineage": {
                                                                                                                                                                                                                                        "value": "B.1"
                                                                                                                                                                                                                                      },
                                                                                                                                                                                                                                      "recency": {
                                                                                                                                                                                                                                        "value": "Older"
                                                                                                                                                                                                                                      },
                                                                                                                                                                                                                                      "region": {
                                                                                                                                                                                                                                        "value": "Asia"
                                                                                                                                                                                                                                      },
                                                                                                                                                                                                                                      "region_exposure": {
                                                                                                                                                                                                                                        "value": "Asia"
                                                                                                                                                                                                                                      },

                                                                                                                                                                                                                                      "subclade_membership": {
                                                                                                                                                                                                                                        "value": "20A"
                                                                                                                                                                                                                                      },
                                                                                                                                                                                                                                      "submitting_lab": {
                                                                                                                                                                                                                                        "value": "CSIR Institute of Genomics and Integrative Biology"
                                                                                                                                                                                                                                      },
                                                                                                                                                                                                                                      "url": "https://www.gisaid.org"
                                                                                                                                                                                                                                    }
                                                                                                                                                                                                                                  },
                                                                                                                                                                                                                                  {
                                                                                                                                                                                                                                    "branch_attrs": {
                                                                                                                                                                                                                                      "mutations": {}
                                                                                                                                                                                                                                    },
                                                                                                                                                                                                                                    "name": "India/AP-CS0805/2020",
                                                                                                                                                                                                                                    "node_attrs": {

                                                                                                                                                                                                                                      "author": {
                                                                                                                                                                                                                                        "author": "Pallavali Roja Rani et al",
                                                                                                                                                                                                                                        "value": "Pallavali Roja Rani et al"
                                                                                                                                                                                                                                      },
                                                                                                                                                                                                                                      "clade_membership": {
                                                                                                                                                                                                                                        "value": "20A"
                                                                                                                                                                                                                                      },
                                                                                                                                                                                                                                      "country": {
                                                                                                                                                                                                                                        "value": "Asia"
                                                                                                                                                                                                                                      },
                                                                                                                                                                                                                                      "div": 4,
                                                                                                                                                                                                                                      "division": {
                                                                                                                                                                                                                                        "value": "Asia"
                                                                                                                                                                                                                                      },
                                                                                                                                                                                                                                      "division_exposure": {
                                                                                                                                                                                                                                        "value": "Asia"
                                                                                                                                                                                                                                      },
                                                                                                                                                                                                                                      "gisaid_epi_isl": {
                                                                                                                                                                                                                                        "value": "EPI_ISL_862498"
                                                                                                                                                                                                                                      },
                                                                                                                                                                                                                                      "host": {
                                                                                                                                                                                                                                        "value": "Human"
                                                                                                                                                                                                                                      },
                                                                                                                                                                                                                                      "custom_location": {
                                                                                                                                                                                                                                        "confidence": {
                                                                                                                                                                                                                                          "Asia": 0.9999999999999999
                                                                                                                                                                                                                                        },
                                                                                                                                                                                                                                        "entropy": -9.99866855976916e-13,
                                                                                                                                                                                                                                        "value": "Asia"
                                                                                                                                                                                                                                      },
                                                                                                                                                                                                                                      "num_date": {
                                                                                                                                                                                                                                        "confidence": [
                                                                                                                                                                                                                                          2020.5751366120219,
                                                                                                                                                                                                                                          2020.5751366120219
                                                                                                                                                                                                                                        ],
                                                                                                                                                                                                                                        "value": 2020.5751366120219
                                                                                                                                                                                                                                      },
                                                                                                                                                                                                                                      "originating_lab": {
                                                                                                                                                                                                                                        "value": "Kurnool Medical College (KMC)"
                                                                                                                                                                                                                                      },
                                                                                                                                                                                                                                      "pangolin_lineage": {
                                                                                                                                                                                                                                        "value": "B.1"
                                                                                                                                                                                                                                      },
                                                                                                                                                                                                                                      "recency": {
                                                                                                                                                                                                                                        "value": "Older"
                                                                                                                                                                                                                                      },
                                                                                                                                                                                                                                      "region": {
                                                                                                                                                                                                                                        "value": "Asia"
                                                                                                                                                                                                                                      },
                                                                                                                                                                                                                                      "region_exposure": {
                                                                                                                                                                                                                                        "value": "Asia"
                                                                                                                                                                                                                                      },

                                                                                                                                                                                                                                      "subclade_membership": {
                                                                                                                                                                                                                                        "value": "20A"
                                                                                                                                                                                                                                      },
                                                                                                                                                                                                                                      "submitting_lab": {
                                                                                                                                                                                                                                        "value": "CSIR Institute of Genomics and Integrative Biology"
                                                                                                                                                                                                                                      },
                                                                                                                                                                                                                                      "url": "https://www.gisaid.org"
                                                                                                                                                                                                                                    }
                                                                                                                                                                                                                                  }
                                                                                                                                                                                                                                ],
                                                                                                                                                                                                                                "name": "NODE_0001310",
                                                                                                                                                                                                                                "node_attrs": {
                                                                                                                                                                                                                                  "clade_membership": {
                                                                                                                                                                                                                                    "value": "20A"
                                                                                                                                                                                                                                  },
                                                                                                                                                                                                                                  "div": 4,
                                                                                                                                                                                                                                  "custom_location": {
                                                                                                                                                                                                                                    "confidence": {
                                                                                                                                                                                                                                      "Asia": 0.9965203521111349,
                                                                                                                                                                                                                                      "Europe": 0.0030010640228188374
                                                                                                                                                                                                                                    },
                                                                                                                                                                                                                                    "entropy": 0.0249485739724973,
                                                                                                                                                                                                                                    "value": "Asia"
                                                                                                                                                                                                                                  },
                                                                                                                                                                                                                                  "num_date": {
                                                                                                                                                                                                                                    "confidence": [
                                                                                                                                                                                                                                      2020.518362464821,
                                                                                                                                                                                                                                      2020.5505464480875
                                                                                                                                                                                                                                    ],
                                                                                                                                                                                                                                    "value": 2020.5505464480875
                                                                                                                                                                                                                                  },
                                                                                                                                                                                                                                  "subclade_membership": {
                                                                                                                                                                                                                                    "value": "20A"
                                                                                                                                                                                                                                  }
                                                                                                                                                                                                                                }
                                                                                                                                                                                                                              },
                                                                                                                                                                                                                              {
                                                                                                                                                                                                                                "branch_attrs": {
                                                                                                                                                                                                                                  "mutations": {}
                                                                                                                                                                                                                                },
                                                                                                                                                                                                                                "children": [
                                                                                                                                                                                                                                  {
                                                                                                                                                                                                                                    "branch_attrs": {
                                                                                                                                                                                                                                      "labels": {
                                                                                                                                                                                                                                        "aa": "ORF7a: R118I"
                                                                                                                                                                                                                                      },
                                                                                                                                                                                                                                      "mutations": {
                                                                                                                                                                                                                                        "ORF7a": [
                                                                                                                                                                                                                                          "R118I"
                                                                                                                                                                                                                                        ],
                                                                                                                                                                                                                                        "nuc": [
                                                                                                                                                                                                                                          "C4543T",
                                                                                                                                                                                                                                          "T9340C",
                                                                                                                                                                                                                                          "A14934G",
                                                                                                                                                                                                                                          "A20841C",
                                                                                                                                                                                                                                          "A26507T",
                                                                                                                                                                                                                                          "G27746T"
                                                                                                                                                                                                                                        ]
                                                                                                                                                                                                                                      }
                                                                                                                                                                                                                                    },
                                                                                                                                                                                                                                    "name": "Thailand/SamutSakorn_72-20/2020",
                                                                                                                                                                                                                                    "node_attrs": {
                                                                                                                                                                                                                                      "author": {
                                                                                                                                                                                                                                        "author": "Pilailuk Okada et al",
                                                                                                                                                                                                                                        "value": "Pilailuk Okada et al"
                                                                                                                                                                                                                                      },
                                                                                                                                                                                                                                      "clade_membership": {
                                                                                                                                                                                                                                        "value": "20A"
                                                                                                                                                                                                                                      },
                                                                                                                                                                                                                                      "country": {
                                                                                                                                                                                                                                        "value": "Asia"
                                                                                                                                                                                                                                      },
                                                                                                                                                                                                                                      "div": 10,
                                                                                                                                                                                                                                      "division": {
                                                                                                                                                                                                                                        "value": "Asia"
                                                                                                                                                                                                                                      },
                                                                                                                                                                                                                                      "division_exposure": {
                                                                                                                                                                                                                                        "value": "Asia"
                                                                                                                                                                                                                                      },
                                                                                                                                                                                                                                      "gisaid_epi_isl": {
                                                                                                                                                                                                                                        "value": "EPI_ISL_768615"
                                                                                                                                                                                                                                      },
                                                                                                                                                                                                                                      "host": {
                                                                                                                                                                                                                                        "value": "Human"
                                                                                                                                                                                                                                      },
                                                                                                                                                                                                                                      "custom_location": {
                                                                                                                                                                                                                                        "confidence": {
                                                                                                                                                                                                                                          "Asia": 0.9999999999999999
                                                                                                                                                                                                                                        },
                                                                                                                                                                                                                                        "entropy": -9.99866855976916e-13,
                                                                                                                                                                                                                                        "value": "Asia"
                                                                                                                                                                                                                                      },
                                                                                                                                                                                                                                      "num_date": {
                                                                                                                                                                                                                                        "confidence": [
                                                                                                                                                                                                                                          2020.9685792349726,
                                                                                                                                                                                                                                          2020.9685792349726
                                                                                                                                                                                                                                        ],
                                                                                                                                                                                                                                        "value": 2020.9685792349726
                                                                                                                                                                                                                                      },
                                                                                                                                                                                                                                      "originating_lab": {
                                                                                                                                                                                                                                        "value": "Regional Medical Sciences Center 5 Samut Songkhram"
                                                                                                                                                                                                                                      },
                                                                                                                                                                                                                                      "pangolin_lineage": {
                                                                                                                                                                                                                                        "value": "B.1"
                                                                                                                                                                                                                                      },
                                                                                                                                                                                                                                      "recency": {
                                                                                                                                                                                                                                        "value": "Older"
                                                                                                                                                                                                                                      },
                                                                                                                                                                                                                                      "region": {
                                                                                                                                                                                                                                        "value": "Asia"
                                                                                                                                                                                                                                      },
                                                                                                                                                                                                                                      "region_exposure": {
                                                                                                                                                                                                                                        "value": "Asia"
                                                                                                                                                                                                                                      },
                                                                                                                                                                                                                                      "subclade_membership": {
                                                                                                                                                                                                                                        "value": "20A"
                                                                                                                                                                                                                                      },
                                                                                                                                                                                                                                      "submitting_lab": {
                                                                                                                                                                                                                                        "value": "National Institute of Health, Department of Medical Sciences, Ministry of Public Health, Thailand"
                                                                                                                                                                                                                                      },
                                                                                                                                                                                                                                      "url": "https://www.gisaid.org"
                                                                                                                                                                                                                                    }
                                                                                                                                                                                                                                  },
                                                                                                                                                                                                                                  {
                                                                                                                                                                                                                                    "branch_attrs": {
                                                                                                                                                                                                                                      "mutations": {}
                                                                                                                                                                                                                                    },
                                                                                                                                                                                                                                    "children": [
                                                                                                                                                                                                                                      {
                                                                                                                                                                                                                                        "branch_attrs": {
                                                                                                                                                                                                                                          "mutations": {}
                                                                                                                                                                                                                                        },
                                                                                                                                                                                                                                        "children": [
                                                                                                                                                                                                                                          {
                                                                                                                                                                                                                                            "branch_attrs": {
                                                                                                                                                                                                                                              "mutations": {}
                                                                                                                                                                                                                                            },
                                                                                                                                                                                                                                            "name": "India/DL-57013-CSIR-IGIB/2020",
                                                                                                                                                                                                                                            "node_attrs": {

                                                                                                                                                                                                                                              "author": {
                                                                                                                                                                                                                                                "author": "Mahesh S. Dhar1* et al",
                                                                                                                                                                                                                                                "value": "Mahesh S. Dhar1* et al"
                                                                                                                                                                                                                                              },
                                                                                                                                                                                                                                              "clade_membership": {
                                                                                                                                                                                                                                                "value": "20A"
                                                                                                                                                                                                                                              },
                                                                                                                                                                                                                                              "country": {
                                                                                                                                                                                                                                                "value": "Asia"
                                                                                                                                                                                                                                              },
                                                                                                                                                                                                                                              "div": 4,
                                                                                                                                                                                                                                              "division": {
                                                                                                                                                                                                                                                "value": "Asia"
                                                                                                                                                                                                                                              },
                                                                                                                                                                                                                                              "division_exposure": {
                                                                                                                                                                                                                                                "value": "Asia"
                                                                                                                                                                                                                                              },
                                                                                                                                                                                                                                              "gisaid_epi_isl": {
                                                                                                                                                                                                                                                "value": "EPI_ISL_636803"
                                                                                                                                                                                                                                              },
                                                                                                                                                                                                                                              "host": {
                                                                                                                                                                                                                                                "value": "Human"
                                                                                                                                                                                                                                              },
                                                                                                                                                                                                                                              "custom_location": {
                                                                                                                                                                                                                                                "confidence": {
                                                                                                                                                                                                                                                  "Asia": 1.0
                                                                                                                                                                                                                                                },
                                                                                                                                                                                                                                                "entropy": -1.000088900581841e-12,
                                                                                                                                                                                                                                                "value": "Asia"
                                                                                                                                                                                                                                              },
                                                                                                                                                                                                                                              "num_date": {
                                                                                                                                                                                                                                                "confidence": [
                                                                                                                                                                                                                                                  2020.5860655737704,
                                                                                                                                                                                                                                                  2020.5860655737704
                                                                                                                                                                                                                                                ],
                                                                                                                                                                                                                                                "value": 2020.5860655737704
                                                                                                                                                                                                                                              },
                                                                                                                                                                                                                                              "originating_lab": {
                                                                                                                                                                                                                                                "value": "National Centre for Disease control (NCDC)"
                                                                                                                                                                                                                                              },
                                                                                                                                                                                                                                              "pangolin_lineage": {
                                                                                                                                                                                                                                                "value": "B.1"
                                                                                                                                                                                                                                              },
                                                                                                                                                                                                                                              "recency": {
                                                                                                                                                                                                                                                "value": "Older"
                                                                                                                                                                                                                                              },
                                                                                                                                                                                                                                              "region": {
                                                                                                                                                                                                                                                "value": "Asia"
                                                                                                                                                                                                                                              },
                                                                                                                                                                                                                                              "region_exposure": {
                                                                                                                                                                                                                                                "value": "Asia"
                                                                                                                                                                                                                                              },

                                                                                                                                                                                                                                              "subclade_membership": {
                                                                                                                                                                                                                                                "value": "20A"
                                                                                                                                                                                                                                              },
                                                                                                                                                                                                                                              "submitting_lab": {
                                                                                                                                                                                                                                                "value": "NCDC/CSIR-IGIB"
                                                                                                                                                                                                                                              },
                                                                                                                                                                                                                                              "url": "https://www.gisaid.org"
                                                                                                                                                                                                                                            }
                                                                                                                                                                                                                                          },
                                                                                                                                                                                                                                          {
                                                                                                                                                                                                                                            "branch_attrs": {
                                                                                                                                                                                                                                              "mutations": {}
                                                                                                                                                                                                                                            },
                                                                                                                                                                                                                                            "name": "Mexico/PUE-InDRE_269/2020",
                                                                                                                                                                                                                                            "node_attrs": {

                                                                                                                                                                                                                                              "author": {
                                                                                                                                                                                                                                                "author": "Claudia Wong-Arambula et al",
                                                                                                                                                                                                                                                "value": "Claudia Wong-Arambula et al"
                                                                                                                                                                                                                                              },
                                                                                                                                                                                                                                              "clade_membership": {
                                                                                                                                                                                                                                                "value": "20A"
                                                                                                                                                                                                                                              },
                                                                                                                                                                                                                                              "country": {
                                                                                                                                                                                                                                                "value": "North America"
                                                                                                                                                                                                                                              },
                                                                                                                                                                                                                                              "div": 4,
                                                                                                                                                                                                                                              "division": {
                                                                                                                                                                                                                                                "value": "North America"
                                                                                                                                                                                                                                              },
                                                                                                                                                                                                                                              "division_exposure": {
                                                                                                                                                                                                                                                "value": "North America"
                                                                                                                                                                                                                                              },
                                                                                                                                                                                                                                              "gisaid_epi_isl": {
                                                                                                                                                                                                                                                "value": "EPI_ISL_1054959"
                                                                                                                                                                                                                                              },
                                                                                                                                                                                                                                              "host": {
                                                                                                                                                                                                                                                "value": "Human"
                                                                                                                                                                                                                                              },
                                                                                                                                                                                                                                              "custom_location": {
                                                                                                                                                                                                                                                "confidence": {
                                                                                                                                                                                                                                                  "North America": 1.0
                                                                                                                                                                                                                                                },
                                                                                                                                                                                                                                                "entropy": -1.000088900581841e-12,
                                                                                                                                                                                                                                                "value": "North America"
                                                                                                                                                                                                                                              },
                                                                                                                                                                                                                                              "num_date": {
                                                                                                                                                                                                                                                "confidence": [
                                                                                                                                                                                                                                                  2020.6024590163934,
                                                                                                                                                                                                                                                  2020.6024590163934
                                                                                                                                                                                                                                                ],
                                                                                                                                                                                                                                                "value": 2020.6024590163934
                                                                                                                                                                                                                                              },
                                                                                                                                                                                                                                              "originating_lab": {
                                                                                                                                                                                                                                                "value": "Instituto de Diagnostico y Referencia Epidemiologicos INDRE_RNLSP"
                                                                                                                                                                                                                                              },
                                                                                                                                                                                                                                              "pangolin_lineage": {
                                                                                                                                                                                                                                                "value": "B.1"
                                                                                                                                                                                                                                              },
                                                                                                                                                                                                                                              "recency": {
                                                                                                                                                                                                                                                "value": "One week ago"
                                                                                                                                                                                                                                              },
                                                                                                                                                                                                                                              "region": {
                                                                                                                                                                                                                                                "value": "North America"
                                                                                                                                                                                                                                              },
                                                                                                                                                                                                                                              "region_exposure": {
                                                                                                                                                                                                                                                "value": "North America"
                                                                                                                                                                                                                                              },

                                                                                                                                                                                                                                              "subclade_membership": {
                                                                                                                                                                                                                                                "value": "20A"
                                                                                                                                                                                                                                              },
                                                                                                                                                                                                                                              "submitting_lab": {
                                                                                                                                                                                                                                                "value": "Instituto de Diagnostico y Referencia Epidemiologicos (INDRE)"
                                                                                                                                                                                                                                              },
                                                                                                                                                                                                                                              "url": "https://www.gisaid.org"
                                                                                                                                                                                                                                            }
                                                                                                                                                                                                                                          }
                                                                                                                                                                                                                                        ],
                                                                                                                                                                                                                                        "name": "NODE_0001313",
                                                                                                                                                                                                                                        "node_attrs": {
                                                                                                                                                                                                                                          "clade_membership": {
                                                                                                                                                                                                                                            "value": "20A"
                                                                                                                                                                                                                                          },
                                                                                                                                                                                                                                          "div": 4,
                                                                                                                                                                                                                                          "custom_location": {
                                                                                                                                                                                                                                            "confidence": {
                                                                                                                                                                                                                                              "Asia": 0.802897699894552,
                                                                                                                                                                                                                                              "Europe": 0.13752231692274164,
                                                                                                                                                                                                                                              "North America": 0.04291702905542268,
                                                                                                                                                                                                                                              "South America": 0.014457929787879123
                                                                                                                                                                                                                                            },
                                                                                                                                                                                                                                            "entropy": 0.6598155669862521,
                                                                                                                                                                                                                                            "value": "Asia"
                                                                                                                                                                                                                                          },
                                                                                                                                                                                                                                          "num_date": {
                                                                                                                                                                                                                                            "confidence": [
                                                                                                                                                                                                                                              2020.5621018526065,
                                                                                                                                                                                                                                              2020.5860655737704
                                                                                                                                                                                                                                            ],
                                                                                                                                                                                                                                            "value": 2020.5860655737704
                                                                                                                                                                                                                                          },
                                                                                                                                                                                                                                          "subclade_membership": {
                                                                                                                                                                                                                                            "value": "20A"
                                                                                                                                                                                                                                          }
                                                                                                                                                                                                                                        }
                                                                                                                                                                                                                                      },
                                                                                                                                                                                                                                      {
                                                                                                                                                                                                                                        "branch_attrs": {
                                                                                                                                                                                                                                          "mutations": {}
                                                                                                                                                                                                                                        },
                                                                                                                                                                                                                                        "children": [
                                                                                                                                                                                                                                          {
                                                                                                                                                                                                                                            "branch_attrs": {
                                                                                                                                                                                                                                              "mutations": {}
                                                                                                                                                                                                                                            },
                                                                                                                                                                                                                                            "children": [
                                                                                                                                                                                                                                              {
                                                                                                                                                                                                                                                "branch_attrs": {
                                                                                                                                                                                                                                                  "labels": {
                                                                                                                                                                                                                                                    "aa": "ORF1a: I1435V"
                                                                                                                                                                                                                                                  },
                                                                                                                                                                                                                                                  "mutations": {
                                                                                                                                                                                                                                                    "ORF1a": [
                                                                                                                                                                                                                                                      "I1435V"
                                                                                                                                                                                                                                                    ],
                                                                                                                                                                                                                                                    "nuc": [
                                                                                                                                                                                                                                                      "A4568G"
                                                                                                                                                                                                                                                    ]
                                                                                                                                                                                                                                                  }
                                                                                                                                                                                                                                                },
                                                                                                                                                                                                                                                "name": "Canada/BC-BCCDC-4124/2020",
                                                                                                                                                                                                                                                "node_attrs": {
                                                                                                                                                                                                                                                  "author": {
                                                                                                                                                                                                                                                    "author": "Prystajecky Natalie et al",
                                                                                                                                                                                                                                                    "value": "Prystajecky Natalie et al"
                                                                                                                                                                                                                                                  },
                                                                                                                                                                                                                                                  "clade_membership": {
                                                                                                                                                                                                                                                    "value": "20A"
                                                                                                                                                                                                                                                  },
                                                                                                                                                                                                                                                  "country": {
                                                                                                                                                                                                                                                    "value": "North America"
                                                                                                                                                                                                                                                  },
                                                                                                                                                                                                                                                  "div": 5,
                                                                                                                                                                                                                                                  "division": {
                                                                                                                                                                                                                                                    "value": "North America"
                                                                                                                                                                                                                                                  },
                                                                                                                                                                                                                                                  "division_exposure": {
                                                                                                                                                                                                                                                    "value": "North America"
                                                                                                                                                                                                                                                  },
                                                                                                                                                                                                                                                  "gisaid_epi_isl": {
                                                                                                                                                                                                                                                    "value": "EPI_ISL_969192"
                                                                                                                                                                                                                                                  },
                                                                                                                                                                                                                                                  "host": {
                                                                                                                                                                                                                                                    "value": "Human"
                                                                                                                                                                                                                                                  },
                                                                                                                                                                                                                                                  "custom_location": {
                                                                                                                                                                                                                                                    "confidence": {
                                                                                                                                                                                                                                                      "North America": 1.0
                                                                                                                                                                                                                                                    },
                                                                                                                                                                                                                                                    "entropy": -1.000088900581841e-12,
                                                                                                                                                                                                                                                    "value": "North America"
                                                                                                                                                                                                                                                  },
                                                                                                                                                                                                                                                  "num_date": {
                                                                                                                                                                                                                                                    "confidence": [
                                                                                                                                                                                                                                                      2020.6434426229507,
                                                                                                                                                                                                                                                      2020.6434426229507
                                                                                                                                                                                                                                                    ],
                                                                                                                                                                                                                                                    "value": 2020.6434426229507
                                                                                                                                                                                                                                                  },
                                                                                                                                                                                                                                                  "originating_lab": {
                                                                                                                                                                                                                                                    "value": "BCCDC Public Health Laboratory"
                                                                                                                                                                                                                                                  },
                                                                                                                                                                                                                                                  "pangolin_lineage": {
                                                                                                                                                                                                                                                    "value": "B.1"
                                                                                                                                                                                                                                                  },
                                                                                                                                                                                                                                                  "recency": {
                                                                                                                                                                                                                                                    "value": "One month ago"
                                                                                                                                                                                                                                                  },
                                                                                                                                                                                                                                                  "region": {
                                                                                                                                                                                                                                                    "value": "North America"
                                                                                                                                                                                                                                                  },
                                                                                                                                                                                                                                                  "region_exposure": {
                                                                                                                                                                                                                                                    "value": "North America"
                                                                                                                                                                                                                                                  },
                                                                                                                                                                                                                                                  "subclade_membership": {
                                                                                                                                                                                                                                                    "value": "20A"
                                                                                                                                                                                                                                                  },
                                                                                                                                                                                                                                                  "submitting_lab": {
                                                                                                                                                                                                                                                    "value": "BCCDC Public Health Laboratory"
                                                                                                                                                                                                                                                  },
                                                                                                                                                                                                                                                  "url": "https://www.gisaid.org"
                                                                                                                                                                                                                                                }
                                                                                                                                                                                                                                              },
                                                                                                                                                                                                                                              {
                                                                                                                                                                                                                                                "branch_attrs": {
                                                                                                                                                                                                                                                  "mutations": {
                                                                                                                                                                                                                                                    "nuc": [
                                                                                                                                                                                                                                                      "G29706T"
                                                                                                                                                                                                                                                    ]
                                                                                                                                                                                                                                                  }
                                                                                                                                                                                                                                                },
                                                                                                                                                                                                                                                "children": [
                                                                                                                                                                                                                                                  {
                                                                                                                                                                                                                                                    "branch_attrs": {
                                                                                                                                                                                                                                                      "labels": {
                                                                                                                                                                                                                                                        "aa": "N: V72I; ORF1a: D324G; S: S673T, A684S"
                                                                                                                                                                                                                                                      },
                                                                                                                                                                                                                                                      "mutations": {
                                                                                                                                                                                                                                                        "N": [
                                                                                                                                                                                                                                                          "V72I"
                                                                                                                                                                                                                                                        ],
                                                                                                                                                                                                                                                        "ORF1a": [
                                                                                                                                                                                                                                                          "D324G"
                                                                                                                                                                                                                                                        ],
                                                                                                                                                                                                                                                        "S": [
                                                                                                                                                                                                                                                          "S673T",
                                                                                                                                                                                                                                                          "A684S"
                                                                                                                                                                                                                                                        ],
                                                                                                                                                                                                                                                        "nuc": [
                                                                                                                                                                                                                                                          "A1236G",
                                                                                                                                                                                                                                                          "G9130T",
                                                                                                                                                                                                                                                          "G23580C",
                                                                                                                                                                                                                                                          "G23612T",
                                                                                                                                                                                                                                                          "T27319C",
                                                                                                                                                                                                                                                          "G28487A"
                                                                                                                                                                                                                                                        ]
                                                                                                                                                                                                                                                      }
                                                                                                                                                                                                                                                    },
                                                                                                                                                                                                                                                    "name": "Switzerland/BS-UHB-42554802/2020",
                                                                                                                                                                                                                                                    "node_attrs": {
                                                                                                                                                                                                                                                      "author": {
                                                                                                                                                                                                                                                        "author": "Tim Roloff et al",
                                                                                                                                                                                                                                                        "value": "Tim Roloff et al"
                                                                                                                                                                                                                                                      },
                                                                                                                                                                                                                                                      "clade_membership": {
                                                                                                                                                                                                                                                        "value": "20A"
                                                                                                                                                                                                                                                      },
                                                                                                                                                                                                                                                      "country": {
                                                                                                                                                                                                                                                        "value": "Europe"
                                                                                                                                                                                                                                                      },
                                                                                                                                                                                                                                                      "div": 11,
                                                                                                                                                                                                                                                      "division": {
                                                                                                                                                                                                                                                        "value": "Europe"
                                                                                                                                                                                                                                                      },
                                                                                                                                                                                                                                                      "division_exposure": {
                                                                                                                                                                                                                                                        "value": "Europe"
                                                                                                                                                                                                                                                      },
                                                                                                                                                                                                                                                      "gisaid_epi_isl": {
                                                                                                                                                                                                                                                        "value": "EPI_ISL_931239"
                                                                                                                                                                                                                                                      },
                                                                                                                                                                                                                                                      "host": {
                                                                                                                                                                                                                                                        "value": "Human"
                                                                                                                                                                                                                                                      },
                                                                                                                                                                                                                                                      "custom_location": {
                                                                                                                                                                                                                                                        "confidence": {
                                                                                                                                                                                                                                                          "Europe": 0.9999999999999999
                                                                                                                                                                                                                                                        },
                                                                                                                                                                                                                                                        "entropy": -9.99866855976916e-13,
                                                                                                                                                                                                                                                        "value": "Europe"
                                                                                                                                                                                                                                                      },
                                                                                                                                                                                                                                                      "num_date": {
                                                                                                                                                                                                                                                        "confidence": [
                                                                                                                                                                                                                                                          2020.9002732240438,
                                                                                                                                                                                                                                                          2020.9002732240438
                                                                                                                                                                                                                                                        ],
                                                                                                                                                                                                                                                        "value": 2020.9002732240438
                                                                                                                                                                                                                                                      },
                                                                                                                                                                                                                                                      "originating_lab": {
                                                                                                                                                                                                                                                        "value": "University Hospital Basel, Clinical Virology"
                                                                                                                                                                                                                                                      },
                                                                                                                                                                                                                                                      "pangolin_lineage": {
                                                                                                                                                                                                                                                        "value": "B.1.1.39"
                                                                                                                                                                                                                                                      },
                                                                                                                                                                                                                                                      "recency": {
                                                                                                                                                                                                                                                        "value": "One month ago"
                                                                                                                                                                                                                                                      },
                                                                                                                                                                                                                                                      "region": {
                                                                                                                                                                                                                                                        "value": "Europe"
                                                                                                                                                                                                                                                      },
                                                                                                                                                                                                                                                      "region_exposure": {
                                                                                                                                                                                                                                                        "value": "Europe"
                                                                                                                                                                                                                                                      },

                                                                                                                                                                                                                                                      "subclade_membership": {
                                                                                                                                                                                                                                                        "value": "20A"
                                                                                                                                                                                                                                                      },
                                                                                                                                                                                                                                                      "submitting_lab": {
                                                                                                                                                                                                                                                        "value": "University Hospital Basel, Clinical Bacteriology"
                                                                                                                                                                                                                                                      },
                                                                                                                                                                                                                                                      "url": "https://www.gisaid.org"
                                                                                                                                                                                                                                                    }
                                                                                                                                                                                                                                                  },
                                                                                                                                                                                                                                                  {
                                                                                                                                                                                                                                                    "branch_attrs": {
                                                                                                                                                                                                                                                      "mutations": {}
                                                                                                                                                                                                                                                    },
                                                                                                                                                                                                                                                    "name": "Switzerland/BS-UHB-42540433/2020",
                                                                                                                                                                                                                                                    "node_attrs": {
                                                                                                                                                                                                                                                      "author": {
                                                                                                                                                                                                                                                        "author": "Tim Roloff et al",
                                                                                                                                                                                                                                                        "value": "Tim Roloff et al"
                                                                                                                                                                                                                                                      },
                                                                                                                                                                                                                                                      "clade_membership": {
                                                                                                                                                                                                                                                        "value": "20A"
                                                                                                                                                                                                                                                      },
                                                                                                                                                                                                                                                      "country": {
                                                                                                                                                                                                                                                        "value": "Europe"
                                                                                                                                                                                                                                                      },
                                                                                                                                                                                                                                                      "div": 5,
                                                                                                                                                                                                                                                      "division": {
                                                                                                                                                                                                                                                        "value": "Europe"
                                                                                                                                                                                                                                                      },
                                                                                                                                                                                                                                                      "division_exposure": {
                                                                                                                                                                                                                                                        "value": "Europe"
                                                                                                                                                                                                                                                      },
                                                                                                                                                                                                                                                      "gisaid_epi_isl": {
                                                                                                                                                                                                                                                        "value": "EPI_ISL_931347"
                                                                                                                                                                                                                                                      },
                                                                                                                                                                                                                                                      "host": {
                                                                                                                                                                                                                                                        "value": "Human"
                                                                                                                                                                                                                                                      },
                                                                                                                                                                                                                                                      "custom_location": {
                                                                                                                                                                                                                                                        "confidence": {
                                                                                                                                                                                                                                                          "Europe": 0.9999999999999999
                                                                                                                                                                                                                                                        },
                                                                                                                                                                                                                                                        "entropy": -9.99866855976916e-13,
                                                                                                                                                                                                                                                        "value": "Europe"
                                                                                                                                                                                                                                                      },
                                                                                                                                                                                                                                                      "num_date": {
                                                                                                                                                                                                                                                        "confidence": [
                                                                                                                                                                                                                                                          2020.8756830601094,
                                                                                                                                                                                                                                                          2020.8756830601094
                                                                                                                                                                                                                                                        ],
                                                                                                                                                                                                                                                        "value": 2020.8756830601094
                                                                                                                                                                                                                                                      },
                                                                                                                                                                                                                                                      "originating_lab": {
                                                                                                                                                                                                                                                        "value": "University Hospital Basel, Clinical Virology"
                                                                                                                                                                                                                                                      },
                                                                                                                                                                                                                                                      "pangolin_lineage": {
                                                                                                                                                                                                                                                        "value": "B.1"
                                                                                                                                                                                                                                                      },
                                                                                                                                                                                                                                                      "recency": {
                                                                                                                                                                                                                                                        "value": "One month ago"
                                                                                                                                                                                                                                                      },
                                                                                                                                                                                                                                                      "region": {
                                                                                                                                                                                                                                                        "value": "Europe"
                                                                                                                                                                                                                                                      },
                                                                                                                                                                                                                                                      "region_exposure": {
                                                                                                                                                                                                                                                        "value": "Europe"
                                                                                                                                                                                                                                                      },

                                                                                                                                                                                                                                                      "subclade_membership": {
                                                                                                                                                                                                                                                        "value": "20A"
                                                                                                                                                                                                                                                      },
                                                                                                                                                                                                                                                      "submitting_lab": {
                                                                                                                                                                                                                                                        "value": "University Hospital Basel, Clinical Bacteriology"
                                                                                                                                                                                                                                                      },
                                                                                                                                                                                                                                                      "url": "https://www.gisaid.org"
                                                                                                                                                                                                                                                    }
                                                                                                                                                                                                                                                  }
                                                                                                                                                                                                                                                ],
                                                                                                                                                                                                                                                "name": "NODE_0001349",
                                                                                                                                                                                                                                                "node_attrs": {
                                                                                                                                                                                                                                                  "clade_membership": {
                                                                                                                                                                                                                                                    "value": "20A"
                                                                                                                                                                                                                                                  },
                                                                                                                                                                                                                                                  "div": 5,
                                                                                                                                                                                                                                                  "custom_location": {
                                                                                                                                                                                                                                                    "confidence": {
                                                                                                                                                                                                                                                      "Asia": 0.020404837843882303,
                                                                                                                                                                                                                                                      "Europe": 0.9630429697820633,
                                                                                                                                                                                                                                                      "North America": 0.00907512646878574,
                                                                                                                                                                                                                                                      "South America": 0.005872191606354687
                                                                                                                                                                                                                                                    },
                                                                                                                                                                                                                                                    "entropy": 0.19932398131612708,
                                                                                                                                                                                                                                                    "value": "Europe"
                                                                                                                                                                                                                                                  },
                                                                                                                                                                                                                                                  "num_date": {
                                                                                                                                                                                                                                                    "confidence": [
                                                                                                                                                                                                                                                      2020.618378050496,
                                                                                                                                                                                                                                                      2020.8265174308285
                                                                                                                                                                                                                                                    ],
                                                                                                                                                                                                                                                    "value": 2020.7656614022223
                                                                                                                                                                                                                                                  },
                                                                                                                                                                                                                                                  "subclade_membership": {
                                                                                                                                                                                                                                                    "value": "20A"
                                                                                                                                                                                                                                                  }
                                                                                                                                                                                                                                                }
                                                                                                                                                                                                                                              }
                                                                                                                                                                                                                                            ],
                                                                                                                                                                                                                                            "name": "NODE_0001315",
                                                                                                                                                                                                                                            "node_attrs": {
                                                                                                                                                                                                                                              "clade_membership": {
                                                                                                                                                                                                                                                "value": "20A"
                                                                                                                                                                                                                                              },
                                                                                                                                                                                                                                              "div": 4,
                                                                                                                                                                                                                                              "custom_location": {
                                                                                                                                                                                                                                                "confidence": {
                                                                                                                                                                                                                                                  "Asia": 0.12562365696869998,
                                                                                                                                                                                                                                                  "Europe": 0.7312215035015235,
                                                                                                                                                                                                                                                  "North America": 0.11487279505169155,
                                                                                                                                                                                                                                                  "South America": 0.02399577259256684
                                                                                                                                                                                                                                                },
                                                                                                                                                                                                                                                "entropy": 0.8524096541668582,
                                                                                                                                                                                                                                                "value": "Europe"
                                                                                                                                                                                                                                              },
                                                                                                                                                                                                                                              "num_date": {
                                                                                                                                                                                                                                                "confidence": [
                                                                                                                                                                                                                                                  2020.569691225913,
                                                                                                                                                                                                                                                  2020.6434426229507
                                                                                                                                                                                                                                                ],
                                                                                                                                                                                                                                                "value": 2020.6078267961004
                                                                                                                                                                                                                                              },
                                                                                                                                                                                                                                              "subclade_membership": {
                                                                                                                                                                                                                                                "value": "20A"
                                                                                                                                                                                                                                              }
                                                                                                                                                                                                                                            }
                                                                                                                                                                                                                                          },
                                                                                                                                                                                                                                          {
                                                                                                                                                                                                                                            "branch_attrs": {
                                                                                                                                                                                                                                              "mutations": {}
                                                                                                                                                                                                                                            },
                                                                                                                                                                                                                                            "children": [
                                                                                                                                                                                                                                              {
                                                                                                                                                                                                                                                "branch_attrs": {
                                                                                                                                                                                                                                                  "mutations": {}
                                                                                                                                                                                                                                                },
                                                                                                                                                                                                                                                "children": [
                                                                                                                                                                                                                                                  {
                                                                                                                                                                                                                                                    "branch_attrs": {
                                                                                                                                                                                                                                                      "labels": {
                                                                                                                                                                                                                                                        "aa": "ORF1a: A3143V"
                                                                                                                                                                                                                                                      },
                                                                                                                                                                                                                                                      "mutations": {
                                                                                                                                                                                                                                                        "ORF1a": [
                                                                                                                                                                                                                                                          "A3143V"
                                                                                                                                                                                                                                                        ],
                                                                                                                                                                                                                                                        "nuc": [
                                                                                                                                                                                                                                                          "C9693T",
                                                                                                                                                                                                                                                          "C11620T"
                                                                                                                                                                                                                                                        ]
                                                                                                                                                                                                                                                      }
                                                                                                                                                                                                                                                    },
                                                                                                                                                                                                                                                    "name": "CzechRepublic/NRL_6849-7/2020",
                                                                                                                                                                                                                                                    "node_attrs": {

                                                                                                                                                                                                                                                      "author": {
                                                                                                                                                                                                                                                        "author": "Nagy et al",
                                                                                                                                                                                                                                                        "value": "Nagy et al"
                                                                                                                                                                                                                                                      },
                                                                                                                                                                                                                                                      "clade_membership": {
                                                                                                                                                                                                                                                        "value": "20A"
                                                                                                                                                                                                                                                      },
                                                                                                                                                                                                                                                      "country": {
                                                                                                                                                                                                                                                        "value": "Europe"
                                                                                                                                                                                                                                                      },
                                                                                                                                                                                                                                                      "div": 6,
                                                                                                                                                                                                                                                      "division": {
                                                                                                                                                                                                                                                        "value": "Europe"
                                                                                                                                                                                                                                                      },
                                                                                                                                                                                                                                                      "division_exposure": {
                                                                                                                                                                                                                                                        "value": "Europe"
                                                                                                                                                                                                                                                      },
                                                                                                                                                                                                                                                      "gisaid_epi_isl": {
                                                                                                                                                                                                                                                        "value": "EPI_ISL_577630"
                                                                                                                                                                                                                                                      },
                                                                                                                                                                                                                                                      "host": {
                                                                                                                                                                                                                                                        "value": "Human"
                                                                                                                                                                                                                                                      },
                                                                                                                                                                                                                                                      "custom_location": {
                                                                                                                                                                                                                                                        "confidence": {
                                                                                                                                                                                                                                                          "Europe": 1.0
                                                                                                                                                                                                                                                        },
                                                                                                                                                                                                                                                        "entropy": -1.000088900581841e-12,
                                                                                                                                                                                                                                                        "value": "Europe"
                                                                                                                                                                                                                                                      },
                                                                                                                                                                                                                                                      "num_date": {
                                                                                                                                                                                                                                                        "confidence": [
                                                                                                                                                                                                                                                          2020.7062841530055,
                                                                                                                                                                                                                                                          2020.7062841530055
                                                                                                                                                                                                                                                        ],
                                                                                                                                                                                                                                                        "value": 2020.7062841530055
                                                                                                                                                                                                                                                      },
                                                                                                                                                                                                                                                      "originating_lab": {
                                                                                                                                                                                                                                                        "value": "The National Institute of Public Health"
                                                                                                                                                                                                                                                      },
                                                                                                                                                                                                                                                      "pangolin_lineage": {
                                                                                                                                                                                                                                                        "value": "B.1"
                                                                                                                                                                                                                                                      },
                                                                                                                                                                                                                                                      "recency": {
                                                                                                                                                                                                                                                        "value": "Older"
                                                                                                                                                                                                                                                      },
                                                                                                                                                                                                                                                      "region": {
                                                                                                                                                                                                                                                        "value": "Europe"
                                                                                                                                                                                                                                                      },
                                                                                                                                                                                                                                                      "region_exposure": {
                                                                                                                                                                                                                                                        "value": "Europe"
                                                                                                                                                                                                                                                      },

                                                                                                                                                                                                                                                      "subclade_membership": {
                                                                                                                                                                                                                                                        "value": "20A"
                                                                                                                                                                                                                                                      },
                                                                                                                                                                                                                                                      "submitting_lab": {
                                                                                                                                                                                                                                                        "value": "State Veterinary Institute Prague"
                                                                                                                                                                                                                                                      },
                                                                                                                                                                                                                                                      "url": "https://www.gisaid.org"
                                                                                                                                                                                                                                                    }
                                                                                                                                                                                                                                                  },
                                                                                                                                                                                                                                                  {
                                                                                                                                                                                                                                                    "branch_attrs": {
                                                                                                                                                                                                                                                      "labels": {
                                                                                                                                                                                                                                                        "aa": "ORF1a: T1484I; ORF1b: S1159I, G1561S"
                                                                                                                                                                                                                                                      },
                                                                                                                                                                                                                                                      "mutations": {
                                                                                                                                                                                                                                                        "ORF1a": [
                                                                                                                                                                                                                                                          "T1484I"
                                                                                                                                                                                                                                                        ],
                                                                                                                                                                                                                                                        "ORF1b": [
                                                                                                                                                                                                                                                          "S1159I",
                                                                                                                                                                                                                                                          "G1561S"
                                                                                                                                                                                                                                                        ],
                                                                                                                                                                                                                                                        "nuc": [
                                                                                                                                                                                                                                                          "C4716T",
                                                                                                                                                                                                                                                          "C16308T",
                                                                                                                                                                                                                                                          "G16943T",
                                                                                                                                                                                                                                                          "G18148A",
                                                                                                                                                                                                                                                          "C26013T"
                                                                                                                                                                                                                                                        ]
                                                                                                                                                                                                                                                      }
                                                                                                                                                                                                                                                    },
                                                                                                                                                                                                                                                    "name": "UnitedArabEmirates/4356/2020",
                                                                                                                                                                                                                                                    "node_attrs": {

                                                                                                                                                                                                                                                      "author": {
                                                                                                                                                                                                                                                        "author": "Al Safar et al et al",
                                                                                                                                                                                                                                                        "value": "Al Safar et al et al"
                                                                                                                                                                                                                                                      },
                                                                                                                                                                                                                                                      "clade_membership": {
                                                                                                                                                                                                                                                        "value": "20A"
                                                                                                                                                                                                                                                      },
                                                                                                                                                                                                                                                      "country": {
                                                                                                                                                                                                                                                        "value": "Asia"
                                                                                                                                                                                                                                                      },
                                                                                                                                                                                                                                                      "div": 9,
                                                                                                                                                                                                                                                      "division": {
                                                                                                                                                                                                                                                        "value": "Asia"
                                                                                                                                                                                                                                                      },
                                                                                                                                                                                                                                                      "division_exposure": {
                                                                                                                                                                                                                                                        "value": "Asia"
                                                                                                                                                                                                                                                      },
                                                                                                                                                                                                                                                      "gisaid_epi_isl": {
                                                                                                                                                                                                                                                        "value": "EPI_ISL_860086"
                                                                                                                                                                                                                                                      },
                                                                                                                                                                                                                                                      "host": {
                                                                                                                                                                                                                                                        "value": "Human"
                                                                                                                                                                                                                                                      },
                                                                                                                                                                                                                                                      "custom_location": {
                                                                                                                                                                                                                                                        "confidence": {
                                                                                                                                                                                                                                                          "Asia": 1.0
                                                                                                                                                                                                                                                        },
                                                                                                                                                                                                                                                        "entropy": -1.000088900581841e-12,
                                                                                                                                                                                                                                                        "value": "Asia"
                                                                                                                                                                                                                                                      },
                                                                                                                                                                                                                                                      "num_date": {
                                                                                                                                                                                                                                                        "confidence": [
                                                                                                                                                                                                                                                          2020.9849726775956,
                                                                                                                                                                                                                                                          2020.9849726775956
                                                                                                                                                                                                                                                        ],
                                                                                                                                                                                                                                                        "value": 2020.9849726775956
                                                                                                                                                                                                                                                      },
                                                                                                                                                                                                                                                      "originating_lab": {
                                                                                                                                                                                                                                                        "value": "BTC, Khalifa University"
                                                                                                                                                                                                                                                      },
                                                                                                                                                                                                                                                      "pangolin_lineage": {
                                                                                                                                                                                                                                                        "value": "B.1"
                                                                                                                                                                                                                                                      },
                                                                                                                                                                                                                                                      "recency": {
                                                                                                                                                                                                                                                        "value": "Older"
                                                                                                                                                                                                                                                      },
                                                                                                                                                                                                                                                      "region": {
                                                                                                                                                                                                                                                        "value": "Asia"
                                                                                                                                                                                                                                                      },
                                                                                                                                                                                                                                                      "region_exposure": {
                                                                                                                                                                                                                                                        "value": "Asia"
                                                                                                                                                                                                                                                      },

                                                                                                                                                                                                                                                      "subclade_membership": {
                                                                                                                                                                                                                                                        "value": "20A"
                                                                                                                                                                                                                                                      },
                                                                                                                                                                                                                                                      "submitting_lab": {
                                                                                                                                                                                                                                                        "value": "BTC, Khalifa University"
                                                                                                                                                                                                                                                      },
                                                                                                                                                                                                                                                      "url": "https://www.gisaid.org"
                                                                                                                                                                                                                                                    }
                                                                                                                                                                                                                                                  }
                                                                                                                                                                                                                                                ],
                                                                                                                                                                                                                                                "name": "NODE_0001319",
                                                                                                                                                                                                                                                "node_attrs": {
                                                                                                                                                                                                                                                  "clade_membership": {
                                                                                                                                                                                                                                                    "value": "20A"
                                                                                                                                                                                                                                                  },
                                                                                                                                                                                                                                                  "div": 4,
                                                                                                                                                                                                                                                  "custom_location": {
                                                                                                                                                                                                                                                    "confidence": {
                                                                                                                                                                                                                                                      "Africa": 0.002176314971455059,
                                                                                                                                                                                                                                                      "Asia": 0.5063988675244243,
                                                                                                                                                                                                                                                      "Europe": 0.4845207066261947,
                                                                                                                                                                                                                                                      "South America": 0.0061711785302102865
                                                                                                                                                                                                                                                    },
                                                                                                                                                                                                                                                    "entropy": 0.74617873394769,
                                                                                                                                                                                                                                                    "value": "Asia"
                                                                                                                                                                                                                                                  },
                                                                                                                                                                                                                                                  "num_date": {
                                                                                                                                                                                                                                                    "confidence": [
                                                                                                                                                                                                                                                      2020.5716448518597,
                                                                                                                                                                                                                                                      2020.7062841530055
                                                                                                                                                                                                                                                    ],
                                                                                                                                                                                                                                                    "value": 2020.63223843227
                                                                                                                                                                                                                                                  },
                                                                                                                                                                                                                                                  "subclade_membership": {
                                                                                                                                                                                                                                                    "value": "20A"
                                                                                                                                                                                                                                                  }
                                                                                                                                                                                                                                                }
                                                                                                                                                                                                                                              },
                                                                                                                                                                                                                                              {
                                                                                                                                                                                                                                                "branch_attrs": {
                                                                                                                                                                                                                                                  "mutations": {}
                                                                                                                                                                                                                                                },
                                                                                                                                                                                                                                                "children": [
                                                                                                                                                                                                                                                  {
                                                                                                                                                                                                                                                    "branch_attrs": {
                                                                                                                                                                                                                                                      "mutations": {}
                                                                                                                                                                                                                                                    },
                                                                                                                                                                                                                                                    "children": [
                                                                                                                                                                                                                                                      {
                                                                                                                                                                                                                                                        "branch_attrs": {
                                                                                                                                                                                                                                                          "mutations": {}
                                                                                                                                                                                                                                                        },
                                                                                                                                                                                                                                                        "name": "Belgium/rega-0911940/2020",
                                                                                                                                                                                                                                                        "node_attrs": {

                                                                                                                                                                                                                                                          "author": {
                                                                                                                                                                                                                                                            "author": "Tony Wawina-Bokalanga et al",
                                                                                                                                                                                                                                                            "value": "Tony Wawina-Bokalanga et al"
                                                                                                                                                                                                                                                          },
                                                                                                                                                                                                                                                          "clade_membership": {
                                                                                                                                                                                                                                                            "value": "20A"
                                                                                                                                                                                                                                                          },
                                                                                                                                                                                                                                                          "country": {
                                                                                                                                                                                                                                                            "value": "Europe"
                                                                                                                                                                                                                                                          },
                                                                                                                                                                                                                                                          "div": 4,
                                                                                                                                                                                                                                                          "division": {
                                                                                                                                                                                                                                                            "value": "Europe"
                                                                                                                                                                                                                                                          },
                                                                                                                                                                                                                                                          "division_exposure": {
                                                                                                                                                                                                                                                            "value": "Europe"
                                                                                                                                                                                                                                                          },
                                                                                                                                                                                                                                                          "gisaid_epi_isl": {
                                                                                                                                                                                                                                                            "value": "EPI_ISL_734927"
                                                                                                                                                                                                                                                          },
                                                                                                                                                                                                                                                          "host": {
                                                                                                                                                                                                                                                            "value": "Human"
                                                                                                                                                                                                                                                          },
                                                                                                                                                                                                                                                          "custom_location": {
                                                                                                                                                                                                                                                            "confidence": {
                                                                                                                                                                                                                                                              "Europe": 1.0
                                                                                                                                                                                                                                                            },
                                                                                                                                                                                                                                                            "entropy": -1.000088900581841e-12,
                                                                                                                                                                                                                                                            "value": "Europe"
                                                                                                                                                                                                                                                          },
                                                                                                                                                                                                                                                          "num_date": {
                                                                                                                                                                                                                                                            "confidence": [
                                                                                                                                                                                                                                                              2020.6953551912568,
                                                                                                                                                                                                                                                              2020.6953551912568
                                                                                                                                                                                                                                                            ],
                                                                                                                                                                                                                                                            "value": 2020.6953551912568
                                                                                                                                                                                                                                                          },
                                                                                                                                                                                                                                                          "originating_lab": {
                                                                                                                                                                                                                                                            "value": "UZ Leuven, National Reference Laboratory for Coronaviruses, Laboratory Medicine, Leuven, Belgium"
                                                                                                                                                                                                                                                          },
                                                                                                                                                                                                                                                          "pangolin_lineage": {
                                                                                                                                                                                                                                                            "value": "B.1"
                                                                                                                                                                                                                                                          },
                                                                                                                                                                                                                                                          "recency": {
                                                                                                                                                                                                                                                            "value": "Older"
                                                                                                                                                                                                                                                          },
                                                                                                                                                                                                                                                          "region": {
                                                                                                                                                                                                                                                            "value": "Europe"
                                                                                                                                                                                                                                                          },
                                                                                                                                                                                                                                                          "region_exposure": {
                                                                                                                                                                                                                                                            "value": "Europe"
                                                                                                                                                                                                                                                          },

                                                                                                                                                                                                                                                          "subclade_membership": {
                                                                                                                                                                                                                                                            "value": "20A"
                                                                                                                                                                                                                                                          },
                                                                                                                                                                                                                                                          "submitting_lab": {
                                                                                                                                                                                                                                                            "value": "KU Leuven, Rega Institute, Clinical and Epidemiological Virology"
                                                                                                                                                                                                                                                          },
                                                                                                                                                                                                                                                          "url": "https://www.gisaid.org"
                                                                                                                                                                                                                                                        }
                                                                                                                                                                                                                                                      },
                                                                                                                                                                                                                                                      {
                                                                                                                                                                                                                                                        "branch_attrs": {
                                                                                                                                                                                                                                                          "mutations": {}
                                                                                                                                                                                                                                                        },
                                                                                                                                                                                                                                                        "name": "Belgium/rega-0912938/2020",
                                                                                                                                                                                                                                                        "node_attrs": {

                                                                                                                                                                                                                                                          "author": {
                                                                                                                                                                                                                                                            "author": "Tony Wawina-Bokalanga et al",
                                                                                                                                                                                                                                                            "value": "Tony Wawina-Bokalanga et al"
                                                                                                                                                                                                                                                          },
                                                                                                                                                                                                                                                          "clade_membership": {
                                                                                                                                                                                                                                                            "value": "20A"
                                                                                                                                                                                                                                                          },
                                                                                                                                                                                                                                                          "country": {
                                                                                                                                                                                                                                                            "value": "Europe"
                                                                                                                                                                                                                                                          },
                                                                                                                                                                                                                                                          "div": 4,
                                                                                                                                                                                                                                                          "division": {
                                                                                                                                                                                                                                                            "value": "Europe"
                                                                                                                                                                                                                                                          },
                                                                                                                                                                                                                                                          "division_exposure": {
                                                                                                                                                                                                                                                            "value": "Europe"
                                                                                                                                                                                                                                                          },
                                                                                                                                                                                                                                                          "gisaid_epi_isl": {
                                                                                                                                                                                                                                                            "value": "EPI_ISL_734929"
                                                                                                                                                                                                                                                          },
                                                                                                                                                                                                                                                          "host": {
                                                                                                                                                                                                                                                            "value": "Human"
                                                                                                                                                                                                                                                          },
                                                                                                                                                                                                                                                          "custom_location": {
                                                                                                                                                                                                                                                            "confidence": {
                                                                                                                                                                                                                                                              "Europe": 1.0
                                                                                                                                                                                                                                                            },
                                                                                                                                                                                                                                                            "entropy": -1.000088900581841e-12,
                                                                                                                                                                                                                                                            "value": "Europe"
                                                                                                                                                                                                                                                          },
                                                                                                                                                                                                                                                          "num_date": {
                                                                                                                                                                                                                                                            "confidence": [
                                                                                                                                                                                                                                                              2020.698087431694,
                                                                                                                                                                                                                                                              2020.698087431694
                                                                                                                                                                                                                                                            ],
                                                                                                                                                                                                                                                            "value": 2020.698087431694
                                                                                                                                                                                                                                                          },
                                                                                                                                                                                                                                                          "originating_lab": {
                                                                                                                                                                                                                                                            "value": "UZ Leuven, National Reference Laboratory for Coronaviruses, Laboratory Medicine, Leuven, Belgium"
                                                                                                                                                                                                                                                          },
                                                                                                                                                                                                                                                          "pangolin_lineage": {
                                                                                                                                                                                                                                                            "value": "B.1"
                                                                                                                                                                                                                                                          },
                                                                                                                                                                                                                                                          "recency": {
                                                                                                                                                                                                                                                            "value": "Older"
                                                                                                                                                                                                                                                          },
                                                                                                                                                                                                                                                          "region": {
                                                                                                                                                                                                                                                            "value": "Europe"
                                                                                                                                                                                                                                                          },
                                                                                                                                                                                                                                                          "region_exposure": {
                                                                                                                                                                                                                                                            "value": "Europe"
                                                                                                                                                                                                                                                          },

                                                                                                                                                                                                                                                          "subclade_membership": {
                                                                                                                                                                                                                                                            "value": "20A"
                                                                                                                                                                                                                                                          },
                                                                                                                                                                                                                                                          "submitting_lab": {
                                                                                                                                                                                                                                                            "value": "KU Leuven, Rega Institute, Clinical and Epidemiological Virology"
                                                                                                                                                                                                                                                          },
                                                                                                                                                                                                                                                          "url": "https://www.gisaid.org"
                                                                                                                                                                                                                                                        }
                                                                                                                                                                                                                                                      }
                                                                                                                                                                                                                                                    ],
                                                                                                                                                                                                                                                    "name": "NODE_0001321",
                                                                                                                                                                                                                                                    "node_attrs": {
                                                                                                                                                                                                                                                      "clade_membership": {
                                                                                                                                                                                                                                                        "value": "20A"
                                                                                                                                                                                                                                                      },
                                                                                                                                                                                                                                                      "div": 4,
                                                                                                                                                                                                                                                      "custom_location": {
                                                                                                                                                                                                                                                        "confidence": {
                                                                                                                                                                                                                                                          "Africa": 0.0024872229390707047,
                                                                                                                                                                                                                                                          "Asia": 0.05540789481678387,
                                                                                                                                                                                                                                                          "Europe": 0.9371951909626898,
                                                                                                                                                                                                                                                          "South America": 0.004316689134457971
                                                                                                                                                                                                                                                        },
                                                                                                                                                                                                                                                        "entropy": 0.26429587584425923,
                                                                                                                                                                                                                                                        "value": "Europe"
                                                                                                                                                                                                                                                      },
                                                                                                                                                                                                                                                      "num_date": {
                                                                                                                                                                                                                                                        "confidence": [
                                                                                                                                                                                                                                                          2020.6523000930727,
                                                                                                                                                                                                                                                          2020.6953551912568
                                                                                                                                                                                                                                                        ],
                                                                                                                                                                                                                                                        "value": 2020.6953551912568
                                                                                                                                                                                                                                                      },
                                                                                                                                                                                                                                                      "subclade_membership": {
                                                                                                                                                                                                                                                        "value": "20A"
                                                                                                                                                                                                                                                      }
                                                                                                                                                                                                                                                    }
                                                                                                                                                                                                                                                  },
                                                                                                                                                                                                                                                  {
                                                                                                                                                                                                                                                    "branch_attrs": {
                                                                                                                                                                                                                                                      "mutations": {}
                                                                                                                                                                                                                                                    },
                                                                                                                                                                                                                                                    "children": [
                                                                                                                                                                                                                                                      {
                                                                                                                                                                                                                                                        "branch_attrs": {
                                                                                                                                                                                                                                                          "labels": {
                                                                                                                                                                                                                                                            "aa": "ORF1a: E457K; ORF1b: T2432I"
                                                                                                                                                                                                                                                          },
                                                                                                                                                                                                                                                          "mutations": {
                                                                                                                                                                                                                                                            "ORF1a": [
                                                                                                                                                                                                                                                              "E457K"
                                                                                                                                                                                                                                                            ],
                                                                                                                                                                                                                                                            "ORF1b": [
                                                                                                                                                                                                                                                              "T2432I"
                                                                                                                                                                                                                                                            ],
                                                                                                                                                                                                                                                            "nuc": [
                                                                                                                                                                                                                                                              "G1634A",
                                                                                                                                                                                                                                                              "C20762T",
                                                                                                                                                                                                                                                              "C22591T"
                                                                                                                                                                                                                                                            ]
                                                                                                                                                                                                                                                          }
                                                                                                                                                                                                                                                        },
                                                                                                                                                                                                                                                        "name": "India/WB-IICB-047/2020",
                                                                                                                                                                                                                                                        "node_attrs": {
                                                                                                                                                                                                                                                          "author": {
                                                                                                                                                                                                                                                            "author": "Sujay Krishna Maity et al",
                                                                                                                                                                                                                                                            "value": "Sujay Krishna Maity et al"
                                                                                                                                                                                                                                                          },
                                                                                                                                                                                                                                                          "clade_membership": {
                                                                                                                                                                                                                                                            "value": "20A"
                                                                                                                                                                                                                                                          },
                                                                                                                                                                                                                                                          "country": {
                                                                                                                                                                                                                                                            "value": "Asia"
                                                                                                                                                                                                                                                          },
                                                                                                                                                                                                                                                          "div": 7,
                                                                                                                                                                                                                                                          "division": {
                                                                                                                                                                                                                                                            "value": "Asia"
                                                                                                                                                                                                                                                          },
                                                                                                                                                                                                                                                          "division_exposure": {
                                                                                                                                                                                                                                                            "value": "Asia"
                                                                                                                                                                                                                                                          },
                                                                                                                                                                                                                                                          "gisaid_epi_isl": {
                                                                                                                                                                                                                                                            "value": "EPI_ISL_944775"
                                                                                                                                                                                                                                                          },
                                                                                                                                                                                                                                                          "host": {
                                                                                                                                                                                                                                                            "value": "Human"
                                                                                                                                                                                                                                                          },
                                                                                                                                                                                                                                                          "custom_location": {
                                                                                                                                                                                                                                                            "confidence": {
                                                                                                                                                                                                                                                              "Asia": 1.0
                                                                                                                                                                                                                                                            },
                                                                                                                                                                                                                                                            "entropy": -1.000088900581841e-12,
                                                                                                                                                                                                                                                            "value": "Asia"
                                                                                                                                                                                                                                                          },
                                                                                                                                                                                                                                                          "num_date": {
                                                                                                                                                                                                                                                            "confidence": [
                                                                                                                                                                                                                                                              2020.8265027322404,
                                                                                                                                                                                                                                                              2020.8265027322404
                                                                                                                                                                                                                                                            ],
                                                                                                                                                                                                                                                            "value": 2020.8265027322404
                                                                                                                                                                                                                                                          },
                                                                                                                                                                                                                                                          "originating_lab": {
                                                                                                                                                                                                                                                            "value": "CSIR-Indian Institute of Chemical Biology, MEDICA Supercpecialty Hospital Kolkata"
                                                                                                                                                                                                                                                          },
                                                                                                                                                                                                                                                          "pangolin_lineage": {
                                                                                                                                                                                                                                                            "value": "B.1"
                                                                                                                                                                                                                                                          },
                                                                                                                                                                                                                                                          "recency": {
                                                                                                                                                                                                                                                            "value": "One month ago"
                                                                                                                                                                                                                                                          },
                                                                                                                                                                                                                                                          "region": {
                                                                                                                                                                                                                                                            "value": "Asia"
                                                                                                                                                                                                                                                          },
                                                                                                                                                                                                                                                          "region_exposure": {
                                                                                                                                                                                                                                                            "value": "Asia"
                                                                                                                                                                                                                                                          },
                                                                                                                                                                                                                                                          "subclade_membership": {
                                                                                                                                                                                                                                                            "value": "20A"
                                                                                                                                                                                                                                                          },
                                                                                                                                                                                                                                                          "submitting_lab": {
                                                                                                                                                                                                                                                            "value": "CSIR-Indian Institute of Chemical Biology, MEDICA Supercpecialty Hospital Kolkata"
                                                                                                                                                                                                                                                          },
                                                                                                                                                                                                                                                          "url": "https://www.gisaid.org"
                                                                                                                                                                                                                                                        }
                                                                                                                                                                                                                                                      },
                                                                                                                                                                                                                                                      {
                                                                                                                                                                                                                                                        "branch_attrs": {
                                                                                                                                                                                                                                                          "mutations": {}
                                                                                                                                                                                                                                                        },
                                                                                                                                                                                                                                                        "children": [
                                                                                                                                                                                                                                                          {
                                                                                                                                                                                                                                                            "branch_attrs": {
                                                                                                                                                                                                                                                              "labels": {
                                                                                                                                                                                                                                                                "aa": "N: A254S; ORF1a: M3087I; S: Q836R"
                                                                                                                                                                                                                                                              },
                                                                                                                                                                                                                                                              "mutations": {
                                                                                                                                                                                                                                                                "N": [
                                                                                                                                                                                                                                                                  "A254S"
                                                                                                                                                                                                                                                                ],
                                                                                                                                                                                                                                                                "ORF1a": [
                                                                                                                                                                                                                                                                  "M3087I"
                                                                                                                                                                                                                                                                ],
                                                                                                                                                                                                                                                                "S": [
                                                                                                                                                                                                                                                                  "Q836R"
                                                                                                                                                                                                                                                                ],
                                                                                                                                                                                                                                                                "nuc": [
                                                                                                                                                                                                                                                                  "C4618A",
                                                                                                                                                                                                                                                                  "G9526T",
                                                                                                                                                                                                                                                                  "A24069G",
                                                                                                                                                                                                                                                                  "G29033T",
                                                                                                                                                                                                                                                                  "C29614T"
                                                                                                                                                                                                                                                                ]
                                                                                                                                                                                                                                                              }
                                                                                                                                                                                                                                                            },
                                                                                                                                                                                                                                                            "name": "Kenya/C81180/2021",
                                                                                                                                                                                                                                                            "node_attrs": {

                                                                                                                                                                                                                                                              "author": {
                                                                                                                                                                                                                                                                "author": "Githinji et al et al",
                                                                                                                                                                                                                                                                "value": "Githinji et al et al"
                                                                                                                                                                                                                                                              },
                                                                                                                                                                                                                                                              "clade_membership": {
                                                                                                                                                                                                                                                                "value": "20A"
                                                                                                                                                                                                                                                              },
                                                                                                                                                                                                                                                              "country": {
                                                                                                                                                                                                                                                                "value": "Africa"
                                                                                                                                                                                                                                                              },
                                                                                                                                                                                                                                                              "div": 9,
                                                                                                                                                                                                                                                              "division": {
                                                                                                                                                                                                                                                                "value": "Africa"
                                                                                                                                                                                                                                                              },
                                                                                                                                                                                                                                                              "division_exposure": {
                                                                                                                                                                                                                                                                "value": "Africa"
                                                                                                                                                                                                                                                              },
                                                                                                                                                                                                                                                              "gisaid_epi_isl": {
                                                                                                                                                                                                                                                                "value": "EPI_ISL_969027"
                                                                                                                                                                                                                                                              },
                                                                                                                                                                                                                                                              "host": {
                                                                                                                                                                                                                                                                "value": "Human"
                                                                                                                                                                                                                                                              },
                                                                                                                                                                                                                                                              "custom_location": {
                                                                                                                                                                                                                                                                "confidence": {
                                                                                                                                                                                                                                                                  "Africa": 1.0
                                                                                                                                                                                                                                                                },
                                                                                                                                                                                                                                                                "entropy": -1.000088900581841e-12,
                                                                                                                                                                                                                                                                "value": "Africa"
                                                                                                                                                                                                                                                              },
                                                                                                                                                                                                                                                              "num_date": {
                                                                                                                                                                                                                                                                "confidence": [
                                                                                                                                                                                                                                                                  2021.0643835616438,
                                                                                                                                                                                                                                                                  2021.0643835616438
                                                                                                                                                                                                                                                                ],
                                                                                                                                                                                                                                                                "value": 2021.0643835616438
                                                                                                                                                                                                                                                              },
                                                                                                                                                                                                                                                              "originating_lab": {
                                                                                                                                                                                                                                                                "value": "KEMRI-Wellcome Trust Research Programme/KEMRI-CGMR-C Kilifi"
                                                                                                                                                                                                                                                              },
                                                                                                                                                                                                                                                              "pangolin_lineage": {
                                                                                                                                                                                                                                                                "value": "B.1"
                                                                                                                                                                                                                                                              },
                                                                                                                                                                                                                                                              "recency": {
                                                                                                                                                                                                                                                                "value": "One month ago"
                                                                                                                                                                                                                                                              },
                                                                                                                                                                                                                                                              "region": {
                                                                                                                                                                                                                                                                "value": "Africa"
                                                                                                                                                                                                                                                              },
                                                                                                                                                                                                                                                              "region_exposure": {
                                                                                                                                                                                                                                                                "value": "Africa"
                                                                                                                                                                                                                                                              },

                                                                                                                                                                                                                                                              "subclade_membership": {
                                                                                                                                                                                                                                                                "value": "20A"
                                                                                                                                                                                                                                                              },
                                                                                                                                                                                                                                                              "submitting_lab": {
                                                                                                                                                                                                                                                                "value": "KEMRI-Wellcome Trust Research Programme/KEMRI-CGMR-C Kilifi"
                                                                                                                                                                                                                                                              },
                                                                                                                                                                                                                                                              "url": "https://www.gisaid.org"
                                                                                                                                                                                                                                                            }
                                                                                                                                                                                                                                                          },
                                                                                                                                                                                                                                                          {
                                                                                                                                                                                                                                                            "branch_attrs": {
                                                                                                                                                                                                                                                              "mutations": {}
                                                                                                                                                                                                                                                            },
                                                                                                                                                                                                                                                            "children": [
                                                                                                                                                                                                                                                              {
                                                                                                                                                                                                                                                                "branch_attrs": {
                                                                                                                                                                                                                                                                  "mutations": {}
                                                                                                                                                                                                                                                                },
                                                                                                                                                                                                                                                                "children": [
                                                                                                                                                                                                                                                                  {
                                                                                                                                                                                                                                                                    "branch_attrs": {
                                                                                                                                                                                                                                                                      "mutations": {
                                                                                                                                                                                                                                                                        "nuc": [
                                                                                                                                                                                                                                                                          "T1711C"
                                                                                                                                                                                                                                                                        ]
                                                                                                                                                                                                                                                                      }
                                                                                                                                                                                                                                                                    },
                                                                                                                                                                                                                                                                    "name": "Mexico/PUE-InDRE_129/2020",
                                                                                                                                                                                                                                                                    "node_attrs": {

                                                                                                                                                                                                                                                                      "author": {
                                                                                                                                                                                                                                                                        "author": "Claudia Wong-Arambula et al",
                                                                                                                                                                                                                                                                        "value": "Claudia Wong-Arambula et al"
                                                                                                                                                                                                                                                                      },
                                                                                                                                                                                                                                                                      "clade_membership": {
                                                                                                                                                                                                                                                                        "value": "20A"
                                                                                                                                                                                                                                                                      },
                                                                                                                                                                                                                                                                      "country": {
                                                                                                                                                                                                                                                                        "value": "North America"
                                                                                                                                                                                                                                                                      },
                                                                                                                                                                                                                                                                      "div": 5,
                                                                                                                                                                                                                                                                      "division": {
                                                                                                                                                                                                                                                                        "value": "North America"
                                                                                                                                                                                                                                                                      },
                                                                                                                                                                                                                                                                      "division_exposure": {
                                                                                                                                                                                                                                                                        "value": "North America"
                                                                                                                                                                                                                                                                      },
                                                                                                                                                                                                                                                                      "gisaid_epi_isl": {
                                                                                                                                                                                                                                                                        "value": "EPI_ISL_913932"
                                                                                                                                                                                                                                                                      },
                                                                                                                                                                                                                                                                      "host": {
                                                                                                                                                                                                                                                                        "value": "Human"
                                                                                                                                                                                                                                                                      },
                                                                                                                                                                                                                                                                      "custom_location": {
                                                                                                                                                                                                                                                                        "confidence": {
                                                                                                                                                                                                                                                                          "North America": 1.0
                                                                                                                                                                                                                                                                        },
                                                                                                                                                                                                                                                                        "entropy": -1.000088900581841e-12,
                                                                                                                                                                                                                                                                        "value": "North America"
                                                                                                                                                                                                                                                                      },
                                                                                                                                                                                                                                                                      "num_date": {
                                                                                                                                                                                                                                                                        "confidence": [
                                                                                                                                                                                                                                                                          2020.8046448087432,
                                                                                                                                                                                                                                                                          2020.8046448087432
                                                                                                                                                                                                                                                                        ],
                                                                                                                                                                                                                                                                        "value": 2020.8046448087432
                                                                                                                                                                                                                                                                      },
                                                                                                                                                                                                                                                                      "originating_lab": {
                                                                                                                                                                                                                                                                        "value": "Instituto de Diagnostico y Referencia Epidemiologicos INDRE_RNLSP"
                                                                                                                                                                                                                                                                      },
                                                                                                                                                                                                                                                                      "pangolin_lineage": {
                                                                                                                                                                                                                                                                        "value": "B.1"
                                                                                                                                                                                                                                                                      },
                                                                                                                                                                                                                                                                      "recency": {
                                                                                                                                                                                                                                                                        "value": "Older"
                                                                                                                                                                                                                                                                      },
                                                                                                                                                                                                                                                                      "region": {
                                                                                                                                                                                                                                                                        "value": "North America"
                                                                                                                                                                                                                                                                      },
                                                                                                                                                                                                                                                                      "region_exposure": {
                                                                                                                                                                                                                                                                        "value": "North America"
                                                                                                                                                                                                                                                                      },

                                                                                                                                                                                                                                                                      "subclade_membership": {
                                                                                                                                                                                                                                                                        "value": "20A"
                                                                                                                                                                                                                                                                      },
                                                                                                                                                                                                                                                                      "submitting_lab": {
                                                                                                                                                                                                                                                                        "value": "Instituto de Diagnostico y Referencia Epidemiologicos (INDRE)"
                                                                                                                                                                                                                                                                      },
                                                                                                                                                                                                                                                                      "url": "https://www.gisaid.org"
                                                                                                                                                                                                                                                                    }
                                                                                                                                                                                                                                                                  },
                                                                                                                                                                                                                                                                  {
                                                                                                                                                                                                                                                                    "branch_attrs": {
                                                                                                                                                                                                                                                                      "mutations": {
                                                                                                                                                                                                                                                                        "nuc": [
                                                                                                                                                                                                                                                                          "G227A"
                                                                                                                                                                                                                                                                        ]
                                                                                                                                                                                                                                                                      }
                                                                                                                                                                                                                                                                    },
                                                                                                                                                                                                                                                                    "children": [
                                                                                                                                                                                                                                                                      {
                                                                                                                                                                                                                                                                        "branch_attrs": {
                                                                                                                                                                                                                                                                          "labels": {
                                                                                                                                                                                                                                                                            "aa": "S: I68X, H69-, V70X, V143X, Y144X, *1274X"
                                                                                                                                                                                                                                                                          },
                                                                                                                                                                                                                                                                          "mutations": {
                                                                                                                                                                                                                                                                            "S": [
                                                                                                                                                                                                                                                                              "I68X",
                                                                                                                                                                                                                                                                              "H69-",
                                                                                                                                                                                                                                                                              "V70X",
                                                                                                                                                                                                                                                                              "V143X",
                                                                                                                                                                                                                                                                              "Y144X",
                                                                                                                                                                                                                                                                              "*1274X"
                                                                                                                                                                                                                                                                            ],
                                                                                                                                                                                                                                                                            "nuc": [
                                                                                                                                                                                                                                                                              "G167A",
                                                                                                                                                                                                                                                                              "T16176C",
                                                                                                                                                                                                                                                                              "T21765-",
                                                                                                                                                                                                                                                                              "A21766-",
                                                                                                                                                                                                                                                                              "C21767-",
                                                                                                                                                                                                                                                                              "A21768-",
                                                                                                                                                                                                                                                                              "T21769-",
                                                                                                                                                                                                                                                                              "G21770-",
                                                                                                                                                                                                                                                                              "T21991-",
                                                                                                                                                                                                                                                                              "T21992-",
                                                                                                                                                                                                                                                                              "A21993-"
                                                                                                                                                                                                                                                                            ]
                                                                                                                                                                                                                                                                          }
                                                                                                                                                                                                                                                                        },
                                                                                                                                                                                                                                                                        "name": "Netherlands/NH-RIVM-10290/2021",
                                                                                                                                                                                                                                                                        "node_attrs": {
                                                                                                                                                                                                                                                                          "author": {
                                                                                                                                                                                                                                                                            "author": "Adam Meijer et al",
                                                                                                                                                                                                                                                                            "value": "Adam Meijer et al"
                                                                                                                                                                                                                                                                          },
                                                                                                                                                                                                                                                                          "clade_membership": {
                                                                                                                                                                                                                                                                            "value": "20A"
                                                                                                                                                                                                                                                                          },
                                                                                                                                                                                                                                                                          "country": {
                                                                                                                                                                                                                                                                            "value": "Europe"
                                                                                                                                                                                                                                                                          },
                                                                                                                                                                                                                                                                          "div": 7,
                                                                                                                                                                                                                                                                          "division": {
                                                                                                                                                                                                                                                                            "value": "Europe"
                                                                                                                                                                                                                                                                          },
                                                                                                                                                                                                                                                                          "division_exposure": {
                                                                                                                                                                                                                                                                            "value": "Europe"
                                                                                                                                                                                                                                                                          },
                                                                                                                                                                                                                                                                          "gisaid_epi_isl": {
                                                                                                                                                                                                                                                                            "value": "EPI_ISL_904981"
                                                                                                                                                                                                                                                                          },
                                                                                                                                                                                                                                                                          "host": {
                                                                                                                                                                                                                                                                            "value": "Human"
                                                                                                                                                                                                                                                                          },
                                                                                                                                                                                                                                                                          "custom_location": {
                                                                                                                                                                                                                                                                            "confidence": {
                                                                                                                                                                                                                                                                              "Europe": 1.0
                                                                                                                                                                                                                                                                            },
                                                                                                                                                                                                                                                                            "entropy": -1.000088900581841e-12,
                                                                                                                                                                                                                                                                            "value": "Europe"
                                                                                                                                                                                                                                                                          },
                                                                                                                                                                                                                                                                          "num_date": {
                                                                                                                                                                                                                                                                            "confidence": [
                                                                                                                                                                                                                                                                              2021.0342465753424,
                                                                                                                                                                                                                                                                              2021.0342465753424
                                                                                                                                                                                                                                                                            ],
                                                                                                                                                                                                                                                                            "value": 2021.0342465753424
                                                                                                                                                                                                                                                                          },
                                                                                                                                                                                                                                                                          "originating_lab": {
                                                                                                                                                                                                                                                                            "value": "Dutch COVID-19 response team"
                                                                                                                                                                                                                                                                          },
                                                                                                                                                                                                                                                                          "pangolin_lineage": {
                                                                                                                                                                                                                                                                            "value": "B.1"
                                                                                                                                                                                                                                                                          },
                                                                                                                                                                                                                                                                          "recency": {
                                                                                                                                                                                                                                                                            "value": "Older"
                                                                                                                                                                                                                                                                          },
                                                                                                                                                                                                                                                                          "region": {
                                                                                                                                                                                                                                                                            "value": "Europe"
                                                                                                                                                                                                                                                                          },
                                                                                                                                                                                                                                                                          "region_exposure": {
                                                                                                                                                                                                                                                                            "value": "Europe"
                                                                                                                                                                                                                                                                          },
                                                                                                                                                                                                                                                                          "subclade_membership": {
                                                                                                                                                                                                                                                                            "value": "20A"
                                                                                                                                                                                                                                                                          },
                                                                                                                                                                                                                                                                          "submitting_lab": {
                                                                                                                                                                                                                                                                            "value": "National Institute for Public Health and the Environment (RIVM)"
                                                                                                                                                                                                                                                                          },
                                                                                                                                                                                                                                                                          "url": "https://www.gisaid.org"
                                                                                                                                                                                                                                                                        }
                                                                                                                                                                                                                                                                      },
                                                                                                                                                                                                                                                                      {
                                                                                                                                                                                                                                                                        "branch_attrs": {
                                                                                                                                                                                                                                                                          "labels": {
                                                                                                                                                                                                                                                                            "aa": "N: P80R; ORF1a: A1824V; ORF9b: Q77E; S: D138Y, L455V, R457T"
                                                                                                                                                                                                                                                                          },
                                                                                                                                                                                                                                                                          "mutations": {
                                                                                                                                                                                                                                                                            "N": [
                                                                                                                                                                                                                                                                              "P80R"
                                                                                                                                                                                                                                                                            ],
                                                                                                                                                                                                                                                                            "ORF1a": [
                                                                                                                                                                                                                                                                              "A1824V"
                                                                                                                                                                                                                                                                            ],
                                                                                                                                                                                                                                                                            "ORF9b": [
                                                                                                                                                                                                                                                                              "Q77E"
                                                                                                                                                                                                                                                                            ],
                                                                                                                                                                                                                                                                            "S": [
                                                                                                                                                                                                                                                                              "D138Y",
                                                                                                                                                                                                                                                                              "L455V",
                                                                                                                                                                                                                                                                              "R457T"
                                                                                                                                                                                                                                                                            ],
                                                                                                                                                                                                                                                                            "nuc": [
                                                                                                                                                                                                                                                                              "C5736T",
                                                                                                                                                                                                                                                                              "A6613G",
                                                                                                                                                                                                                                                                              "G21974T",
                                                                                                                                                                                                                                                                              "T22925G",
                                                                                                                                                                                                                                                                              "G22932C",
                                                                                                                                                                                                                                                                              "C28512G"
                                                                                                                                                                                                                                                                            ]
                                                                                                                                                                                                                                                                          }
                                                                                                                                                                                                                                                                        },
                                                                                                                                                                                                                                                                        "name": "Netherlands/GE-RIVM-14051/2021",
                                                                                                                                                                                                                                                                        "node_attrs": {

                                                                                                                                                                                                                                                                          "author": {
                                                                                                                                                                                                                                                                            "author": "Adam Meijer et al",
                                                                                                                                                                                                                                                                            "value": "Adam Meijer et al"
                                                                                                                                                                                                                                                                          },
                                                                                                                                                                                                                                                                          "clade_membership": {
                                                                                                                                                                                                                                                                            "value": "20A"
                                                                                                                                                                                                                                                                          },
                                                                                                                                                                                                                                                                          "country": {
                                                                                                                                                                                                                                                                            "value": "Europe"
                                                                                                                                                                                                                                                                          },
                                                                                                                                                                                                                                                                          "div": 11,
                                                                                                                                                                                                                                                                          "division": {
                                                                                                                                                                                                                                                                            "value": "Europe"
                                                                                                                                                                                                                                                                          },
                                                                                                                                                                                                                                                                          "division_exposure": {
                                                                                                                                                                                                                                                                            "value": "Europe"
                                                                                                                                                                                                                                                                          },
                                                                                                                                                                                                                                                                          "gisaid_epi_isl": {
                                                                                                                                                                                                                                                                            "value": "EPI_ISL_1090156"
                                                                                                                                                                                                                                                                          },
                                                                                                                                                                                                                                                                          "host": {
                                                                                                                                                                                                                                                                            "value": "Human"
                                                                                                                                                                                                                                                                          },
                                                                                                                                                                                                                                                                          "custom_location": {
                                                                                                                                                                                                                                                                            "confidence": {
                                                                                                                                                                                                                                                                              "Europe": 1.0
                                                                                                                                                                                                                                                                            },
                                                                                                                                                                                                                                                                            "entropy": -1.000088900581841e-12,
                                                                                                                                                                                                                                                                            "value": "Europe"
                                                                                                                                                                                                                                                                          },
                                                                                                                                                                                                                                                                          "num_date": {
                                                                                                                                                                                                                                                                            "confidence": [
                                                                                                                                                                                                                                                                              2021.1109589041096,
                                                                                                                                                                                                                                                                              2021.1109589041096
                                                                                                                                                                                                                                                                            ],
                                                                                                                                                                                                                                                                            "value": 2021.1109589041096
                                                                                                                                                                                                                                                                          },
                                                                                                                                                                                                                                                                          "originating_lab": {
                                                                                                                                                                                                                                                                            "value": "Dutch COVID-19 response team"
                                                                                                                                                                                                                                                                          },
                                                                                                                                                                                                                                                                          "pangolin_lineage": {
                                                                                                                                                                                                                                                                            "value": "B.1"
                                                                                                                                                                                                                                                                          },
                                                                                                                                                                                                                                                                          "recency": {
                                                                                                                                                                                                                                                                            "value": "3-7 days ago"
                                                                                                                                                                                                                                                                          },
                                                                                                                                                                                                                                                                          "region": {
                                                                                                                                                                                                                                                                            "value": "Europe"
                                                                                                                                                                                                                                                                          },
                                                                                                                                                                                                                                                                          "region_exposure": {
                                                                                                                                                                                                                                                                            "value": "Europe"
                                                                                                                                                                                                                                                                          },
                                                                                                                                                                                                                                                                          "subclade_membership": {
                                                                                                                                                                                                                                                                            "value": "20A"
                                                                                                                                                                                                                                                                          },
                                                                                                                                                                                                                                                                          "submitting_lab": {
                                                                                                                                                                                                                                                                            "value": "National Institute for Public Health and the Environment (RIVM)"
                                                                                                                                                                                                                                                                          },
                                                                                                                                                                                                                                                                          "url": "https://www.gisaid.org"
                                                                                                                                                                                                                                                                        }
                                                                                                                                                                                                                                                                      }
                                                                                                                                                                                                                                                                    ],
                                                                                                                                                                                                                                                                    "name": "NODE_0001409",
                                                                                                                                                                                                                                                                    "node_attrs": {
                                                                                                                                                                                                                                                                      "clade_membership": {
                                                                                                                                                                                                                                                                        "value": "20A"
                                                                                                                                                                                                                                                                      },
                                                                                                                                                                                                                                                                      "div": 5,
                                                                                                                                                                                                                                                                      "custom_location": {
                                                                                                                                                                                                                                                                        "confidence": {
                                                                                                                                                                                                                                                                          "Africa": 0.008408553734076637,
                                                                                                                                                                                                                                                                          "Asia": 0.006231886973909612,
                                                                                                                                                                                                                                                                          "Europe": 0.9695726120247368,
                                                                                                                                                                                                                                                                          "North America": 0.009550563686071305
                                                                                                                                                                                                                                                                        },
                                                                                                                                                                                                                                                                        "entropy": 0.17844801225776014,
                                                                                                                                                                                                                                                                        "value": "Europe"
                                                                                                                                                                                                                                                                      },
                                                                                                                                                                                                                                                                      "num_date": {
                                                                                                                                                                                                                                                                        "confidence": [
                                                                                                                                                                                                                                                                          2020.7936613496881,
                                                                                                                                                                                                                                                                          2021.0342465753424
                                                                                                                                                                                                                                                                        ],
                                                                                                                                                                                                                                                                        "value": 2020.8286580857323
                                                                                                                                                                                                                                                                      },
                                                                                                                                                                                                                                                                      "subclade_membership": {
                                                                                                                                                                                                                                                                        "value": "20A"
                                                                                                                                                                                                                                                                      }
                                                                                                                                                                                                                                                                    }
                                                                                                                                                                                                                                                                  }
                                                                                                                                                                                                                                                                ],
                                                                                                                                                                                                                                                                "name": "NODE_0001325",
                                                                                                                                                                                                                                                                "node_attrs": {
                                                                                                                                                                                                                                                                  "clade_membership": {
                                                                                                                                                                                                                                                                    "value": "20A"
                                                                                                                                                                                                                                                                  },
                                                                                                                                                                                                                                                                  "div": 4,
                                                                                                                                                                                                                                                                  "custom_location": {
                                                                                                                                                                                                                                                                    "confidence": {
                                                                                                                                                                                                                                                                      "Africa": 0.07788341788603614,
                                                                                                                                                                                                                                                                      "Europe": 0.755574788053641,
                                                                                                                                                                                                                                                                      "North America": 0.12103913853412439,
                                                                                                                                                                                                                                                                      "South America": 0.026133932158970537
                                                                                                                                                                                                                                                                    },
                                                                                                                                                                                                                                                                    "entropy": 0.8394265169820265,
                                                                                                                                                                                                                                                                    "value": "Europe"
                                                                                                                                                                                                                                                                  },
                                                                                                                                                                                                                                                                  "num_date": {
                                                                                                                                                                                                                                                                    "confidence": [
                                                                                                                                                                                                                                                                      2020.7091923616447,
                                                                                                                                                                                                                                                                      2020.8045817887157
                                                                                                                                                                                                                                                                    ],
                                                                                                                                                                                                                                                                    "value": 2020.7663728868904
                                                                                                                                                                                                                                                                  },
                                                                                                                                                                                                                                                                  "subclade_membership": {
                                                                                                                                                                                                                                                                    "value": "20A"
                                                                                                                                                                                                                                                                  }
                                                                                                                                                                                                                                                                }
                                                                                                                                                                                                                                                              },
                                                                                                                                                                                                                                                              {
                                                                                                                                                                                                                                                                "branch_attrs": {
                                                                                                                                                                                                                                                                  "mutations": {}
                                                                                                                                                                                                                                                                },
                                                                                                                                                                                                                                                                "children": [
                                                                                                                                                                                                                                                                  {
                                                                                                                                                                                                                                                                    "branch_attrs": {
                                                                                                                                                                                                                                                                      "mutations": {}
                                                                                                                                                                                                                                                                    },
                                                                                                                                                                                                                                                                    "children": [
                                                                                                                                                                                                                                                                      {
                                                                                                                                                                                                                                                                        "branch_attrs": {
                                                                                                                                                                                                                                                                          "mutations": {}
                                                                                                                                                                                                                                                                        },
                                                                                                                                                                                                                                                                        "name": "Gambia/S-3069F/2020",
                                                                                                                                                                                                                                                                        "node_attrs": {
                                                                                                                                                                                                                                                                          "author": {
                                                                                                                                                                                                                                                                            "author": "Abdul Karim sesay et al",
                                                                                                                                                                                                                                                                            "value": "Abdul Karim sesay et al"
                                                                                                                                                                                                                                                                          },
                                                                                                                                                                                                                                                                          "clade_membership": {
                                                                                                                                                                                                                                                                            "value": "20A"
                                                                                                                                                                                                                                                                          },
                                                                                                                                                                                                                                                                          "country": {
                                                                                                                                                                                                                                                                            "value": "Africa"
                                                                                                                                                                                                                                                                          },
                                                                                                                                                                                                                                                                          "div": 4,
                                                                                                                                                                                                                                                                          "division": {
                                                                                                                                                                                                                                                                            "value": "Africa"
                                                                                                                                                                                                                                                                          },
                                                                                                                                                                                                                                                                          "division_exposure": {
                                                                                                                                                                                                                                                                            "value": "Africa"
                                                                                                                                                                                                                                                                          },
                                                                                                                                                                                                                                                                          "gisaid_epi_isl": {
                                                                                                                                                                                                                                                                            "value": "EPI_ISL_810982"
                                                                                                                                                                                                                                                                          },
                                                                                                                                                                                                                                                                          "host": {
                                                                                                                                                                                                                                                                            "value": "Human"
                                                                                                                                                                                                                                                                          },
                                                                                                                                                                                                                                                                          "custom_location": {
                                                                                                                                                                                                                                                                            "confidence": {
                                                                                                                                                                                                                                                                              "Africa": 1.0
                                                                                                                                                                                                                                                                            },
                                                                                                                                                                                                                                                                            "entropy": -1.000088900581841e-12,
                                                                                                                                                                                                                                                                            "value": "Africa"
                                                                                                                                                                                                                                                                          },
                                                                                                                                                                                                                                                                          "num_date": {
                                                                                                                                                                                                                                                                            "confidence": [
                                                                                                                                                                                                                                                                              2020.75,
                                                                                                                                                                                                                                                                              2020.75
                                                                                                                                                                                                                                                                            ],
                                                                                                                                                                                                                                                                            "value": 2020.75
                                                                                                                                                                                                                                                                          },
                                                                                                                                                                                                                                                                          "originating_lab": {
                                                                                                                                                                                                                                                                            "value": "MRCG at LSHTM Genomics lab"
                                                                                                                                                                                                                                                                          },
                                                                                                                                                                                                                                                                          "pangolin_lineage": {
                                                                                                                                                                                                                                                                            "value": "B.1"
                                                                                                                                                                                                                                                                          },
                                                                                                                                                                                                                                                                          "recency": {
                                                                                                                                                                                                                                                                            "value": "Older"
                                                                                                                                                                                                                                                                          },
                                                                                                                                                                                                                                                                          "region": {
                                                                                                                                                                                                                                                                            "value": "Africa"
                                                                                                                                                                                                                                                                          },
                                                                                                                                                                                                                                                                          "region_exposure": {
                                                                                                                                                                                                                                                                            "value": "Africa"
                                                                                                                                                                                                                                                                          },
                                                                                                                                                                                                                                                                          "subclade_membership": {
                                                                                                                                                                                                                                                                            "value": "20A"
                                                                                                                                                                                                                                                                          },
                                                                                                                                                                                                                                                                          "submitting_lab": {
                                                                                                                                                                                                                                                                            "value": "MRCG at LSHTM Genomics lab"
                                                                                                                                                                                                                                                                          },
                                                                                                                                                                                                                                                                          "url": "https://www.gisaid.org"
                                                                                                                                                                                                                                                                        }
                                                                                                                                                                                                                                                                      },
                                                                                                                                                                                                                                                                      {
                                                                                                                                                                                                                                                                        "branch_attrs": {
                                                                                                                                                                                                                                                                          "mutations": {
                                                                                                                                                                                                                                                                            "nuc": [
                                                                                                                                                                                                                                                                              "G29645T"
                                                                                                                                                                                                                                                                            ]
                                                                                                                                                                                                                                                                          }
                                                                                                                                                                                                                                                                        },
                                                                                                                                                                                                                                                                        "children": [
                                                                                                                                                                                                                                                                          {
                                                                                                                                                                                                                                                                            "branch_attrs": {
                                                                                                                                                                                                                                                                              "mutations": {}
                                                                                                                                                                                                                                                                            },
                                                                                                                                                                                                                                                                            "name": "Italy/CAM-CRGS-216/2020",
                                                                                                                                                                                                                                                                            "node_attrs": {
                                                                                                                                                                                                                                                                              "author": {
                                                                                                                                                                                                                                                                                "author": "Giorgio Giurato et al",
                                                                                                                                                                                                                                                                                "value": "Giorgio Giurato et al"
                                                                                                                                                                                                                                                                              },
                                                                                                                                                                                                                                                                              "clade_membership": {
                                                                                                                                                                                                                                                                                "value": "20A"
                                                                                                                                                                                                                                                                              },
                                                                                                                                                                                                                                                                              "country": {
                                                                                                                                                                                                                                                                                "value": "Europe"
                                                                                                                                                                                                                                                                              },
                                                                                                                                                                                                                                                                              "div": 5,
                                                                                                                                                                                                                                                                              "division": {
                                                                                                                                                                                                                                                                                "value": "Europe"
                                                                                                                                                                                                                                                                              },
                                                                                                                                                                                                                                                                              "division_exposure": {
                                                                                                                                                                                                                                                                                "value": "Europe"
                                                                                                                                                                                                                                                                              },
                                                                                                                                                                                                                                                                              "gisaid_epi_isl": {
                                                                                                                                                                                                                                                                                "value": "EPI_ISL_882735"
                                                                                                                                                                                                                                                                              },
                                                                                                                                                                                                                                                                              "host": {
                                                                                                                                                                                                                                                                                "value": "Human"
                                                                                                                                                                                                                                                                              },
                                                                                                                                                                                                                                                                              "custom_location": {
                                                                                                                                                                                                                                                                                "confidence": {
                                                                                                                                                                                                                                                                                  "Europe": 1.0
                                                                                                                                                                                                                                                                                },
                                                                                                                                                                                                                                                                                "entropy": -1.000088900581841e-12,
                                                                                                                                                                                                                                                                                "value": "Europe"
                                                                                                                                                                                                                                                                              },
                                                                                                                                                                                                                                                                              "num_date": {
                                                                                                                                                                                                                                                                                "confidence": [
                                                                                                                                                                                                                                                                                  2020.8456284153006,
                                                                                                                                                                                                                                                                                  2020.8456284153006
                                                                                                                                                                                                                                                                                ],
                                                                                                                                                                                                                                                                                "value": 2020.8456284153006
                                                                                                                                                                                                                                                                              },
                                                                                                                                                                                                                                                                              "originating_lab": {
                                                                                                                                                                                                                                                                                "value": "1.AO Universitaria 'S. Giovanni di Dio e Ruggi D'Aragona, Scuola Medica Salernitana' Hospital / 2.UOC di Virologia e Microbiologia, Universit\u00e0 della Campania 'L. Vanvitelli' / 3.AO Universitaria 'Federico II' Napoli Hospital / 4.AORN 'San Giuseppe Moscati' Avellino Hospital / 5.AO 'San Pio - presidio G. Rummo' Benevento Hospital / 6.AO 'Sant'Anna e San Sebastiano' Caserta Hospital / 7.PO 'Maria Santissima Addolorata' Eboli Hospital / 8.Biogem Istituto di Ricerche Genetiche"
                                                                                                                                                                                                                                                                              },
                                                                                                                                                                                                                                                                              "pangolin_lineage": {
                                                                                                                                                                                                                                                                                "value": "B.1"
                                                                                                                                                                                                                                                                              },
                                                                                                                                                                                                                                                                              "recency": {
                                                                                                                                                                                                                                                                                "value": "Older"
                                                                                                                                                                                                                                                                              },
                                                                                                                                                                                                                                                                              "region": {
                                                                                                                                                                                                                                                                                "value": "Europe"
                                                                                                                                                                                                                                                                              },
                                                                                                                                                                                                                                                                              "region_exposure": {
                                                                                                                                                                                                                                                                                "value": "Europe"
                                                                                                                                                                                                                                                                              },
                                                                                                                                                                                                                                                                              "subclade_membership": {
                                                                                                                                                                                                                                                                                "value": "20A"
                                                                                                                                                                                                                                                                              },
                                                                                                                                                                                                                                                                              "submitting_lab": {
                                                                                                                                                                                                                                                                                "value": "1. Genome Research Center for Health (CRGS) / 2. Laboratory of Molecular Medicine and Genomics(LMMGe) / 3. Center for Research in Pure and Applied Mathematics (CRMPA)"
                                                                                                                                                                                                                                                                              },
                                                                                                                                                                                                                                                                              "url": "https://www.gisaid.org"
                                                                                                                                                                                                                                                                            }
                                                                                                                                                                                                                                                                          },
                                                                                                                                                                                                                                                                          {
                                                                                                                                                                                                                                                                            "branch_attrs": {
                                                                                                                                                                                                                                                                              "labels": {
                                                                                                                                                                                                                                                                                "aa": "ORF1a: G445V"
                                                                                                                                                                                                                                                                              },
                                                                                                                                                                                                                                                                              "mutations": {
                                                                                                                                                                                                                                                                                "ORF1a": [
                                                                                                                                                                                                                                                                                  "G445V"
                                                                                                                                                                                                                                                                                ],
                                                                                                                                                                                                                                                                                "nuc": [
                                                                                                                                                                                                                                                                                  "G1599T"
                                                                                                                                                                                                                                                                                ]
                                                                                                                                                                                                                                                                              }
                                                                                                                                                                                                                                                                            },
                                                                                                                                                                                                                                                                            "name": "Belgium/rega-1944/2021",
                                                                                                                                                                                                                                                                            "node_attrs": {

                                                                                                                                                                                                                                                                              "author": {
                                                                                                                                                                                                                                                                                "author": "Tony Wawina-Bokalanga et al",
                                                                                                                                                                                                                                                                                "value": "Tony Wawina-Bokalanga et al"
                                                                                                                                                                                                                                                                              },
                                                                                                                                                                                                                                                                              "clade_membership": {
                                                                                                                                                                                                                                                                                "value": "20A"
                                                                                                                                                                                                                                                                              },
                                                                                                                                                                                                                                                                              "country": {
                                                                                                                                                                                                                                                                                "value": "Europe"
                                                                                                                                                                                                                                                                              },
                                                                                                                                                                                                                                                                              "div": 6,
                                                                                                                                                                                                                                                                              "division": {
                                                                                                                                                                                                                                                                                "value": "Europe"
                                                                                                                                                                                                                                                                              },
                                                                                                                                                                                                                                                                              "division_exposure": {
                                                                                                                                                                                                                                                                                "value": "Europe"
                                                                                                                                                                                                                                                                              },
                                                                                                                                                                                                                                                                              "gisaid_epi_isl": {
                                                                                                                                                                                                                                                                                "value": "EPI_ISL_896486"
                                                                                                                                                                                                                                                                              },
                                                                                                                                                                                                                                                                              "host": {
                                                                                                                                                                                                                                                                                "value": "Human"
                                                                                                                                                                                                                                                                              },
                                                                                                                                                                                                                                                                              "custom_location": {
                                                                                                                                                                                                                                                                                "confidence": {
                                                                                                                                                                                                                                                                                  "Europe": 1.0
                                                                                                                                                                                                                                                                                },
                                                                                                                                                                                                                                                                                "entropy": -1.000088900581841e-12,
                                                                                                                                                                                                                                                                                "value": "Europe"
                                                                                                                                                                                                                                                                              },
                                                                                                                                                                                                                                                                              "num_date": {
                                                                                                                                                                                                                                                                                "confidence": [
                                                                                                                                                                                                                                                                                  2021.0397260273974,
                                                                                                                                                                                                                                                                                  2021.0397260273974
                                                                                                                                                                                                                                                                                ],
                                                                                                                                                                                                                                                                                "value": 2021.0397260273974
                                                                                                                                                                                                                                                                              },
                                                                                                                                                                                                                                                                              "originating_lab": {
                                                                                                                                                                                                                                                                                "value": "KU Leuven, Rega Institute, Clinical and Epidemiological Virology"
                                                                                                                                                                                                                                                                              },
                                                                                                                                                                                                                                                                              "pangolin_lineage": {
                                                                                                                                                                                                                                                                                "value": "B.1"
                                                                                                                                                                                                                                                                              },
                                                                                                                                                                                                                                                                              "recency": {
                                                                                                                                                                                                                                                                                "value": "Older"
                                                                                                                                                                                                                                                                              },
                                                                                                                                                                                                                                                                              "region": {
                                                                                                                                                                                                                                                                                "value": "Europe"
                                                                                                                                                                                                                                                                              },
                                                                                                                                                                                                                                                                              "region_exposure": {
                                                                                                                                                                                                                                                                                "value": "Europe"
                                                                                                                                                                                                                                                                              },

                                                                                                                                                                                                                                                                              "subclade_membership": {
                                                                                                                                                                                                                                                                                "value": "20A"
                                                                                                                                                                                                                                                                              },
                                                                                                                                                                                                                                                                              "submitting_lab": {
                                                                                                                                                                                                                                                                                "value": "KU Leuven, Rega Institute, Clinical and Epidemiological Virology"
                                                                                                                                                                                                                                                                              },
                                                                                                                                                                                                                                                                              "url": "https://www.gisaid.org"
                                                                                                                                                                                                                                                                            }
                                                                                                                                                                                                                                                                          }
                                                                                                                                                                                                                                                                        ],
                                                                                                                                                                                                                                                                        "name": "NODE_0001456",
                                                                                                                                                                                                                                                                        "node_attrs": {
                                                                                                                                                                                                                                                                          "clade_membership": {
                                                                                                                                                                                                                                                                            "value": "20A"
                                                                                                                                                                                                                                                                          },
                                                                                                                                                                                                                                                                          "div": 5,
                                                                                                                                                                                                                                                                          "custom_location": {
                                                                                                                                                                                                                                                                            "confidence": {
                                                                                                                                                                                                                                                                              "Africa": 0.050037067348505444,
                                                                                                                                                                                                                                                                              "Asia": 0.0071530149465350995,
                                                                                                                                                                                                                                                                              "Europe": 0.9364256575770169,
                                                                                                                                                                                                                                                                              "South America": 0.005670746347535975
                                                                                                                                                                                                                                                                            },
                                                                                                                                                                                                                                                                            "entropy": 0.2815967604661274,
                                                                                                                                                                                                                                                                            "value": "Europe"
                                                                                                                                                                                                                                                                          },
                                                                                                                                                                                                                                                                          "num_date": {
                                                                                                                                                                                                                                                                            "confidence": [
                                                                                                                                                                                                                                                                              2020.8001980086458,
                                                                                                                                                                                                                                                                              2020.8456284153006
                                                                                                                                                                                                                                                                            ],
                                                                                                                                                                                                                                                                            "value": 2020.8456284153006
                                                                                                                                                                                                                                                                          },
                                                                                                                                                                                                                                                                          "subclade_membership": {
                                                                                                                                                                                                                                                                            "value": "20A"
                                                                                                                                                                                                                                                                          }
                                                                                                                                                                                                                                                                        }
                                                                                                                                                                                                                                                                      }
                                                                                                                                                                                                                                                                    ],
                                                                                                                                                                                                                                                                    "name": "NODE_0001329",
                                                                                                                                                                                                                                                                    "node_attrs": {
                                                                                                                                                                                                                                                                      "clade_membership": {
                                                                                                                                                                                                                                                                        "value": "20A"
                                                                                                                                                                                                                                                                      },
                                                                                                                                                                                                                                                                      "div": 4,
                                                                                                                                                                                                                                                                      "custom_location": {
                                                                                                                                                                                                                                                                        "confidence": {
                                                                                                                                                                                                                                                                          "Africa": 0.5160798170149993,
                                                                                                                                                                                                                                                                          "Asia": 0.010999674623018702,
                                                                                                                                                                                                                                                                          "Europe": 0.46364125092523245,
                                                                                                                                                                                                                                                                          "South America": 0.008472043887338975
                                                                                                                                                                                                                                                                        },
                                                                                                                                                                                                                                                                        "entropy": 0.7939289913614812,
                                                                                                                                                                                                                                                                        "value": "Africa"
                                                                                                                                                                                                                                                                      },
                                                                                                                                                                                                                                                                      "num_date": {
                                                                                                                                                                                                                                                                        "confidence": [
                                                                                                                                                                                                                                                                          2020.729128455848,
                                                                                                                                                                                                                                                                          2020.75
                                                                                                                                                                                                                                                                        ],
                                                                                                                                                                                                                                                                        "value": 2020.75
                                                                                                                                                                                                                                                                      },
                                                                                                                                                                                                                                                                      "subclade_membership": {
                                                                                                                                                                                                                                                                        "value": "20A"
                                                                                                                                                                                                                                                                      }
                                                                                                                                                                                                                                                                    }
                                                                                                                                                                                                                                                                  },
                                                                                                                                                                                                                                                                  {
                                                                                                                                                                                                                                                                    "branch_attrs": {
                                                                                                                                                                                                                                                                      "mutations": {}
                                                                                                                                                                                                                                                                    },
                                                                                                                                                                                                                                                                    "children": [
                                                                                                                                                                                                                                                                      {
                                                                                                                                                                                                                                                                        "branch_attrs": {
                                                                                                                                                                                                                                                                          "labels": {
                                                                                                                                                                                                                                                                            "aa": "ORF1a: T1543I, I2156V; ORF8: F3S"
                                                                                                                                                                                                                                                                          },
                                                                                                                                                                                                                                                                          "mutations": {
                                                                                                                                                                                                                                                                            "ORF1a": [
                                                                                                                                                                                                                                                                              "T1543I",
                                                                                                                                                                                                                                                                              "I2156V"
                                                                                                                                                                                                                                                                            ],
                                                                                                                                                                                                                                                                            "ORF8": [
                                                                                                                                                                                                                                                                              "F3S"
                                                                                                                                                                                                                                                                            ],
                                                                                                                                                                                                                                                                            "nuc": [
                                                                                                                                                                                                                                                                              "C4893T",
                                                                                                                                                                                                                                                                              "A6731G",
                                                                                                                                                                                                                                                                              "T27901C",
                                                                                                                                                                                                                                                                              "C29578A"
                                                                                                                                                                                                                                                                            ]
                                                                                                                                                                                                                                                                          }
                                                                                                                                                                                                                                                                        },
                                                                                                                                                                                                                                                                        "name": "Egypt/CUNCI-HGC9I011/2020",
                                                                                                                                                                                                                                                                        "node_attrs": {
                                                                                                                                                                                                                                                                          "author": {
                                                                                                                                                                                                                                                                            "author": "Zekri et al",
                                                                                                                                                                                                                                                                            "value": "Zekri et al"
                                                                                                                                                                                                                                                                          },
                                                                                                                                                                                                                                                                          "clade_membership": {
                                                                                                                                                                                                                                                                            "value": "20A"
                                                                                                                                                                                                                                                                          },
                                                                                                                                                                                                                                                                          "country": {
                                                                                                                                                                                                                                                                            "value": "Africa"
                                                                                                                                                                                                                                                                          },
                                                                                                                                                                                                                                                                          "div": 8,
                                                                                                                                                                                                                                                                          "division": {
                                                                                                                                                                                                                                                                            "value": "Africa"
                                                                                                                                                                                                                                                                          },
                                                                                                                                                                                                                                                                          "division_exposure": {
                                                                                                                                                                                                                                                                            "value": "Africa"
                                                                                                                                                                                                                                                                          },
                                                                                                                                                                                                                                                                          "genbank_accession": {
                                                                                                                                                                                                                                                                            "value": "MW498391.1"
                                                                                                                                                                                                                                                                          },
                                                                                                                                                                                                                                                                          "gisaid_epi_isl": {
                                                                                                                                                                                                                                                                            "value": "EPI_ISL_857327"
                                                                                                                                                                                                                                                                          },
                                                                                                                                                                                                                                                                          "host": {
                                                                                                                                                                                                                                                                            "value": "Human"
                                                                                                                                                                                                                                                                          },
                                                                                                                                                                                                                                                                          "custom_location": {
                                                                                                                                                                                                                                                                            "confidence": {
                                                                                                                                                                                                                                                                              "Africa": 1.0
                                                                                                                                                                                                                                                                            },
                                                                                                                                                                                                                                                                            "entropy": -1.000088900581841e-12,
                                                                                                                                                                                                                                                                            "value": "Africa"
                                                                                                                                                                                                                                                                          },
                                                                                                                                                                                                                                                                          "num_date": {
                                                                                                                                                                                                                                                                            "confidence": [
                                                                                                                                                                                                                                                                              2020.9822404371585,
                                                                                                                                                                                                                                                                              2020.9822404371585
                                                                                                                                                                                                                                                                            ],
                                                                                                                                                                                                                                                                            "value": 2020.9822404371585
                                                                                                                                                                                                                                                                          },
                                                                                                                                                                                                                                                                          "originating_lab": {
                                                                                                                                                                                                                                                                            "value": "Cancer Biology Department, National Cancer Institute"
                                                                                                                                                                                                                                                                          },
                                                                                                                                                                                                                                                                          "pangolin_lineage": {
                                                                                                                                                                                                                                                                            "value": "B.1"
                                                                                                                                                                                                                                                                          },
                                                                                                                                                                                                                                                                          "recency": {
                                                                                                                                                                                                                                                                            "value": "Older"
                                                                                                                                                                                                                                                                          },
                                                                                                                                                                                                                                                                          "region": {
                                                                                                                                                                                                                                                                            "value": "Africa"
                                                                                                                                                                                                                                                                          },
                                                                                                                                                                                                                                                                          "region_exposure": {
                                                                                                                                                                                                                                                                            "value": "Africa"
                                                                                                                                                                                                                                                                          },
                                                                                                                                                                                                                                                                          "subclade_membership": {
                                                                                                                                                                                                                                                                            "value": "20A"
                                                                                                                                                                                                                                                                          },
                                                                                                                                                                                                                                                                          "submitting_lab": {
                                                                                                                                                                                                                                                                            "value": "Cancer Biology Department, National Cancer Institute"
                                                                                                                                                                                                                                                                          },
                                                                                                                                                                                                                                                                          "url": "https://www.gisaid.org"
                                                                                                                                                                                                                                                                        }
                                                                                                                                                                                                                                                                      },
                                                                                                                                                                                                                                                                      {
                                                                                                                                                                                                                                                                        "branch_attrs": {
                                                                                                                                                                                                                                                                          "mutations": {}
                                                                                                                                                                                                                                                                        },
                                                                                                                                                                                                                                                                        "children": [
                                                                                                                                                                                                                                                                          {
                                                                                                                                                                                                                                                                            "branch_attrs": {
                                                                                                                                                                                                                                                                              "mutations": {}
                                                                                                                                                                                                                                                                            },
                                                                                                                                                                                                                                                                            "children": [
                                                                                                                                                                                                                                                                              {
                                                                                                                                                                                                                                                                                "branch_attrs": {
                                                                                                                                                                                                                                                                                  "mutations": {}
                                                                                                                                                                                                                                                                                },
                                                                                                                                                                                                                                                                                "name": "Switzerland/GE-ETHZ-321531/2020",
                                                                                                                                                                                                                                                                                "node_attrs": {
                                                                                                                                                                                                                                                                                  "author": {
                                                                                                                                                                                                                                                                                    "author": "Christian Beisel et al",
                                                                                                                                                                                                                                                                                    "value": "Christian Beisel et al"
                                                                                                                                                                                                                                                                                  },
                                                                                                                                                                                                                                                                                  "clade_membership": {
                                                                                                                                                                                                                                                                                    "value": "20A"
                                                                                                                                                                                                                                                                                  },
                                                                                                                                                                                                                                                                                  "country": {
                                                                                                                                                                                                                                                                                    "value": "Europe"
                                                                                                                                                                                                                                                                                  },
                                                                                                                                                                                                                                                                                  "div": 4,
                                                                                                                                                                                                                                                                                  "division": {
                                                                                                                                                                                                                                                                                    "value": "Europe"
                                                                                                                                                                                                                                                                                  },
                                                                                                                                                                                                                                                                                  "division_exposure": {
                                                                                                                                                                                                                                                                                    "value": "Europe"
                                                                                                                                                                                                                                                                                  },
                                                                                                                                                                                                                                                                                  "genbank_accession": {
                                                                                                                                                                                                                                                                                    "value": "LR898844.1"
                                                                                                                                                                                                                                                                                  },
                                                                                                                                                                                                                                                                                  "gisaid_epi_isl": {
                                                                                                                                                                                                                                                                                    "value": "EPI_ISL_603740"
                                                                                                                                                                                                                                                                                  },
                                                                                                                                                                                                                                                                                  "host": {
                                                                                                                                                                                                                                                                                    "value": "Human"
                                                                                                                                                                                                                                                                                  },
                                                                                                                                                                                                                                                                                  "custom_location": {
                                                                                                                                                                                                                                                                                    "confidence": {
                                                                                                                                                                                                                                                                                      "Europe": 1.0
                                                                                                                                                                                                                                                                                    },
                                                                                                                                                                                                                                                                                    "entropy": -1.000088900581841e-12,
                                                                                                                                                                                                                                                                                    "value": "Europe"
                                                                                                                                                                                                                                                                                  },
                                                                                                                                                                                                                                                                                  "num_date": {
                                                                                                                                                                                                                                                                                    "confidence": [
                                                                                                                                                                                                                                                                                      2020.7882513661202,
                                                                                                                                                                                                                                                                                      2020.7882513661202
                                                                                                                                                                                                                                                                                    ],
                                                                                                                                                                                                                                                                                    "value": 2020.7882513661202
                                                                                                                                                                                                                                                                                  },
                                                                                                                                                                                                                                                                                  "originating_lab": {
                                                                                                                                                                                                                                                                                    "value": "Viollier AG"
                                                                                                                                                                                                                                                                                  },
                                                                                                                                                                                                                                                                                  "pangolin_lineage": {
                                                                                                                                                                                                                                                                                    "value": "B.1"
                                                                                                                                                                                                                                                                                  },
                                                                                                                                                                                                                                                                                  "recency": {
                                                                                                                                                                                                                                                                                    "value": "Older"
                                                                                                                                                                                                                                                                                  },
                                                                                                                                                                                                                                                                                  "region": {
                                                                                                                                                                                                                                                                                    "value": "Europe"
                                                                                                                                                                                                                                                                                  },
                                                                                                                                                                                                                                                                                  "region_exposure": {
                                                                                                                                                                                                                                                                                    "value": "Europe"
                                                                                                                                                                                                                                                                                  },
                                                                                                                                                                                                                                                                                  "subclade_membership": {
                                                                                                                                                                                                                                                                                    "value": "20A"
                                                                                                                                                                                                                                                                                  },
                                                                                                                                                                                                                                                                                  "submitting_lab": {
                                                                                                                                                                                                                                                                                    "value": "Department of Biosystems Science and Engineering, ETH Z\u00fcrich"
                                                                                                                                                                                                                                                                                  },
                                                                                                                                                                                                                                                                                  "url": "https://www.gisaid.org"
                                                                                                                                                                                                                                                                                }
                                                                                                                                                                                                                                                                              },
                                                                                                                                                                                                                                                                              {
                                                                                                                                                                                                                                                                                "branch_attrs": {
                                                                                                                                                                                                                                                                                  "mutations": {
                                                                                                                                                                                                                                                                                    "nuc": [
                                                                                                                                                                                                                                                                                      "C27944T"
                                                                                                                                                                                                                                                                                    ]
                                                                                                                                                                                                                                                                                  }
                                                                                                                                                                                                                                                                                },
                                                                                                                                                                                                                                                                                "children": [
                                                                                                                                                                                                                                                                                  {
                                                                                                                                                                                                                                                                                    "branch_attrs": {
                                                                                                                                                                                                                                                                                      "labels": {
                                                                                                                                                                                                                                                                                        "aa": "ORF1a: L2146F; ORF3a: G224C; S: T22I"
                                                                                                                                                                                                                                                                                      },
                                                                                                                                                                                                                                                                                      "mutations": {
                                                                                                                                                                                                                                                                                        "ORF1a": [
                                                                                                                                                                                                                                                                                          "L2146F"
                                                                                                                                                                                                                                                                                        ],
                                                                                                                                                                                                                                                                                        "ORF3a": [
                                                                                                                                                                                                                                                                                          "G224C"
                                                                                                                                                                                                                                                                                        ],
                                                                                                                                                                                                                                                                                        "S": [
                                                                                                                                                                                                                                                                                          "T22I"
                                                                                                                                                                                                                                                                                        ],
                                                                                                                                                                                                                                                                                        "nuc": [
                                                                                                                                                                                                                                                                                          "C6701T",
                                                                                                                                                                                                                                                                                          "A9052G",
                                                                                                                                                                                                                                                                                          "T18954C",
                                                                                                                                                                                                                                                                                          "C21627T",
                                                                                                                                                                                                                                                                                          "G26062T"
                                                                                                                                                                                                                                                                                        ]
                                                                                                                                                                                                                                                                                      }
                                                                                                                                                                                                                                                                                    },
                                                                                                                                                                                                                                                                                    "name": "Singapore/1531/2020",
                                                                                                                                                                                                                                                                                    "node_attrs": {

                                                                                                                                                                                                                                                                                      "author": {
                                                                                                                                                                                                                                                                                        "author": "Tze Minn Mak et al",
                                                                                                                                                                                                                                                                                        "value": "Tze Minn Mak et al"
                                                                                                                                                                                                                                                                                      },
                                                                                                                                                                                                                                                                                      "clade_membership": {
                                                                                                                                                                                                                                                                                        "value": "20A"
                                                                                                                                                                                                                                                                                      },
                                                                                                                                                                                                                                                                                      "country": {
                                                                                                                                                                                                                                                                                        "value": "Asia"
                                                                                                                                                                                                                                                                                      },
                                                                                                                                                                                                                                                                                      "div": 10,
                                                                                                                                                                                                                                                                                      "division": {
                                                                                                                                                                                                                                                                                        "value": "Asia"
                                                                                                                                                                                                                                                                                      },
                                                                                                                                                                                                                                                                                      "division_exposure": {
                                                                                                                                                                                                                                                                                        "value": "Asia"
                                                                                                                                                                                                                                                                                      },
                                                                                                                                                                                                                                                                                      "gisaid_epi_isl": {
                                                                                                                                                                                                                                                                                        "value": "EPI_ISL_803982"
                                                                                                                                                                                                                                                                                      },
                                                                                                                                                                                                                                                                                      "host": {
                                                                                                                                                                                                                                                                                        "value": "Human"
                                                                                                                                                                                                                                                                                      },
                                                                                                                                                                                                                                                                                      "custom_location": {
                                                                                                                                                                                                                                                                                        "confidence": {
                                                                                                                                                                                                                                                                                          "Asia": 0.9999999999999999
                                                                                                                                                                                                                                                                                        },
                                                                                                                                                                                                                                                                                        "entropy": -9.99866855976916e-13,
                                                                                                                                                                                                                                                                                        "value": "Asia"
                                                                                                                                                                                                                                                                                      },
                                                                                                                                                                                                                                                                                      "num_date": {
                                                                                                                                                                                                                                                                                        "confidence": [
                                                                                                                                                                                                                                                                                          2020.9931693989072,
                                                                                                                                                                                                                                                                                          2020.9931693989072
                                                                                                                                                                                                                                                                                        ],
                                                                                                                                                                                                                                                                                        "value": 2020.9931693989072
                                                                                                                                                                                                                                                                                      },
                                                                                                                                                                                                                                                                                      "originating_lab": {
                                                                                                                                                                                                                                                                                        "value": "National Public Health Laboratory, National Centre for Infectious Diseases"
                                                                                                                                                                                                                                                                                      },
                                                                                                                                                                                                                                                                                      "pangolin_lineage": {
                                                                                                                                                                                                                                                                                        "value": "B.1.177"
                                                                                                                                                                                                                                                                                      },
                                                                                                                                                                                                                                                                                      "recency": {
                                                                                                                                                                                                                                                                                        "value": "Older"
                                                                                                                                                                                                                                                                                      },
                                                                                                                                                                                                                                                                                      "region": {
                                                                                                                                                                                                                                                                                        "value": "Asia"
                                                                                                                                                                                                                                                                                      },
                                                                                                                                                                                                                                                                                      "region_exposure": {
                                                                                                                                                                                                                                                                                        "value": "Asia"
                                                                                                                                                                                                                                                                                      },

                                                                                                                                                                                                                                                                                      "subclade_membership": {
                                                                                                                                                                                                                                                                                        "value": "20A"
                                                                                                                                                                                                                                                                                      },
                                                                                                                                                                                                                                                                                      "submitting_lab": {
                                                                                                                                                                                                                                                                                        "value": "National Public Health Laboratory, National Centre for Infectious Diseases"
                                                                                                                                                                                                                                                                                      },
                                                                                                                                                                                                                                                                                      "url": "https://www.gisaid.org"
                                                                                                                                                                                                                                                                                    }
                                                                                                                                                                                                                                                                                  },
                                                                                                                                                                                                                                                                                  {
                                                                                                                                                                                                                                                                                    "branch_attrs": {
                                                                                                                                                                                                                                                                                      "mutations": {}
                                                                                                                                                                                                                                                                                    },
                                                                                                                                                                                                                                                                                    "children": [
                                                                                                                                                                                                                                                                                      {
                                                                                                                                                                                                                                                                                        "branch_attrs": {
                                                                                                                                                                                                                                                                                          "labels": {
                                                                                                                                                                                                                                                                                            "aa": "N: A220V; ORF1a: H1113Y"
                                                                                                                                                                                                                                                                                          },
                                                                                                                                                                                                                                                                                          "mutations": {
                                                                                                                                                                                                                                                                                            "N": [
                                                                                                                                                                                                                                                                                              "A220V"
                                                                                                                                                                                                                                                                                            ],
                                                                                                                                                                                                                                                                                            "ORF1a": [
                                                                                                                                                                                                                                                                                              "H1113Y"
                                                                                                                                                                                                                                                                                            ],
                                                                                                                                                                                                                                                                                            "nuc": [
                                                                                                                                                                                                                                                                                              "C3602T",
                                                                                                                                                                                                                                                                                              "C28932T"
                                                                                                                                                                                                                                                                                            ]
                                                                                                                                                                                                                                                                                          }
                                                                                                                                                                                                                                                                                        },
                                                                                                                                                                                                                                                                                        "name": "Germany/HE-ChVir22078/2021",
                                                                                                                                                                                                                                                                                        "node_attrs": {
                                                                                                                                                                                                                                                                                          "author": {
                                                                                                                                                                                                                                                                                            "author": "Victor M Corman et al",
                                                                                                                                                                                                                                                                                            "value": "Victor M Corman et al A"
                                                                                                                                                                                                                                                                                          },
                                                                                                                                                                                                                                                                                          "clade_membership": {
                                                                                                                                                                                                                                                                                            "value": "20A"
                                                                                                                                                                                                                                                                                          },
                                                                                                                                                                                                                                                                                          "country": {
                                                                                                                                                                                                                                                                                            "value": "Europe"
                                                                                                                                                                                                                                                                                          },
                                                                                                                                                                                                                                                                                          "div": 7,
                                                                                                                                                                                                                                                                                          "division": {
                                                                                                                                                                                                                                                                                            "value": "Europe"
                                                                                                                                                                                                                                                                                          },
                                                                                                                                                                                                                                                                                          "division_exposure": {
                                                                                                                                                                                                                                                                                            "value": "Europe"
                                                                                                                                                                                                                                                                                          },
                                                                                                                                                                                                                                                                                          "gisaid_epi_isl": {
                                                                                                                                                                                                                                                                                            "value": "EPI_ISL_862157"
                                                                                                                                                                                                                                                                                          },
                                                                                                                                                                                                                                                                                          "host": {
                                                                                                                                                                                                                                                                                            "value": "Human"
                                                                                                                                                                                                                                                                                          },
                                                                                                                                                                                                                                                                                          "custom_location": {
                                                                                                                                                                                                                                                                                            "confidence": {
                                                                                                                                                                                                                                                                                              "Europe": 1.0
                                                                                                                                                                                                                                                                                            },
                                                                                                                                                                                                                                                                                            "entropy": -1.000088900581841e-12,
                                                                                                                                                                                                                                                                                            "value": "Europe"
                                                                                                                                                                                                                                                                                          },
                                                                                                                                                                                                                                                                                          "num_date": {
                                                                                                                                                                                                                                                                                            "confidence": [
                                                                                                                                                                                                                                                                                              2021.0123287671233,
                                                                                                                                                                                                                                                                                              2021.0123287671233
                                                                                                                                                                                                                                                                                            ],
                                                                                                                                                                                                                                                                                            "value": 2021.0123287671233
                                                                                                                                                                                                                                                                                          },
                                                                                                                                                                                                                                                                                          "originating_lab": {
                                                                                                                                                                                                                                                                                            "value": "Charit\u00e9 Universit\u00e4tsmedizin Berlin, Institut f\u00fcr Virologie/Labor Berlin"
                                                                                                                                                                                                                                                                                          },
                                                                                                                                                                                                                                                                                          "pangolin_lineage": {
                                                                                                                                                                                                                                                                                            "value": "B.1.177"
                                                                                                                                                                                                                                                                                          },
                                                                                                                                                                                                                                                                                          "recency": {
                                                                                                                                                                                                                                                                                            "value": "Older"
                                                                                                                                                                                                                                                                                          },
                                                                                                                                                                                                                                                                                          "region": {
                                                                                                                                                                                                                                                                                            "value": "Europe"
                                                                                                                                                                                                                                                                                          },
                                                                                                                                                                                                                                                                                          "region_exposure": {
                                                                                                                                                                                                                                                                                            "value": "Europe"
                                                                                                                                                                                                                                                                                          },
                                                                                                                                                                                                                                                                                          "subclade_membership": {
                                                                                                                                                                                                                                                                                            "value": "20A"
                                                                                                                                                                                                                                                                                          },
                                                                                                                                                                                                                                                                                          "submitting_lab": {
                                                                                                                                                                                                                                                                                            "value": "Charit\u00e9 Universit\u00e4tsmedizin Berlin, Institut f\u00fcr Virologie"
                                                                                                                                                                                                                                                                                          },
                                                                                                                                                                                                                                                                                          "url": "https://www.gisaid.org"
                                                                                                                                                                                                                                                                                        }
                                                                                                                                                                                                                                                                                      },
                                                                                                                                                                                                                                                                                      {
                                                                                                                                                                                                                                                                                        "branch_attrs": {
                                                                                                                                                                                                                                                                                          "mutations": {}
                                                                                                                                                                                                                                                                                        },
                                                                                                                                                                                                                                                                                        "children": [
                                                                                                                                                                                                                                                                                          {
                                                                                                                                                                                                                                                                                            "branch_attrs": {
                                                                                                                                                                                                                                                                                              "labels": {
                                                                                                                                                                                                                                                                                                "aa": "S: I68X, H69-, V70X, *1274X"
                                                                                                                                                                                                                                                                                              },
                                                                                                                                                                                                                                                                                              "mutations": {
                                                                                                                                                                                                                                                                                                "S": [
                                                                                                                                                                                                                                                                                                  "I68X",
                                                                                                                                                                                                                                                                                                  "H69-",
                                                                                                                                                                                                                                                                                                  "V70X",
                                                                                                                                                                                                                                                                                                  "*1274X"
                                                                                                                                                                                                                                                                                                ],
                                                                                                                                                                                                                                                                                                "nuc": [
                                                                                                                                                                                                                                                                                                  "T21765-",
                                                                                                                                                                                                                                                                                                  "A21766-",
                                                                                                                                                                                                                                                                                                  "C21767-",
                                                                                                                                                                                                                                                                                                  "A21768-",
                                                                                                                                                                                                                                                                                                  "T21769-",
                                                                                                                                                                                                                                                                                                  "G21770-"
                                                                                                                                                                                                                                                                                                ]
                                                                                                                                                                                                                                                                                              }
                                                                                                                                                                                                                                                                                            },
                                                                                                                                                                                                                                                                                            "name": "England/LIVE-DF17B5/2021",
                                                                                                                                                                                                                                                                                            "node_attrs": {
                                                                                                                                                                                                                                                                                              "author": {
                                                                                                                                                                                                                                                                                                "author": "Sam Haldenby et al",
                                                                                                                                                                                                                                                                                                "value": "Sam Haldenby et al B"
                                                                                                                                                                                                                                                                                              },
                                                                                                                                                                                                                                                                                              "clade_membership": {
                                                                                                                                                                                                                                                                                                "value": "20A"
                                                                                                                                                                                                                                                                                              },
                                                                                                                                                                                                                                                                                              "country": {
                                                                                                                                                                                                                                                                                                "value": "Europe"
                                                                                                                                                                                                                                                                                              },
                                                                                                                                                                                                                                                                                              "div": 5,
                                                                                                                                                                                                                                                                                              "division": {
                                                                                                                                                                                                                                                                                                "value": "Europe"
                                                                                                                                                                                                                                                                                              },
                                                                                                                                                                                                                                                                                              "division_exposure": {
                                                                                                                                                                                                                                                                                                "value": "Europe"
                                                                                                                                                                                                                                                                                              },
                                                                                                                                                                                                                                                                                              "gisaid_epi_isl": {
                                                                                                                                                                                                                                                                                                "value": "EPI_ISL_949707"
                                                                                                                                                                                                                                                                                              },
                                                                                                                                                                                                                                                                                              "host": {
                                                                                                                                                                                                                                                                                                "value": "Human"
                                                                                                                                                                                                                                                                                              },
                                                                                                                                                                                                                                                                                              "custom_location": {
                                                                                                                                                                                                                                                                                                "confidence": {
                                                                                                                                                                                                                                                                                                  "Europe": 1.0
                                                                                                                                                                                                                                                                                                },
                                                                                                                                                                                                                                                                                                "entropy": -1.000088900581841e-12,
                                                                                                                                                                                                                                                                                                "value": "Europe"
                                                                                                                                                                                                                                                                                              },
                                                                                                                                                                                                                                                                                              "num_date": {
                                                                                                                                                                                                                                                                                                "confidence": [
                                                                                                                                                                                                                                                                                                  2021.072602739726,
                                                                                                                                                                                                                                                                                                  2021.072602739726
                                                                                                                                                                                                                                                                                                ],
                                                                                                                                                                                                                                                                                                "value": 2021.072602739726
                                                                                                                                                                                                                                                                                              },
                                                                                                                                                                                                                                                                                              "originating_lab": {
                                                                                                                                                                                                                                                                                                "value": "Liverpool Clinical Laboratories"
                                                                                                                                                                                                                                                                                              },
                                                                                                                                                                                                                                                                                              "pangolin_lineage": {
                                                                                                                                                                                                                                                                                                "value": "B.1.177"
                                                                                                                                                                                                                                                                                              },
                                                                                                                                                                                                                                                                                              "recency": {
                                                                                                                                                                                                                                                                                                "value": "One month ago"
                                                                                                                                                                                                                                                                                              },
                                                                                                                                                                                                                                                                                              "region": {
                                                                                                                                                                                                                                                                                                "value": "Europe"
                                                                                                                                                                                                                                                                                              },
                                                                                                                                                                                                                                                                                              "region_exposure": {
                                                                                                                                                                                                                                                                                                "value": "Europe"
                                                                                                                                                                                                                                                                                              },
                                                                                                                                                                                                                                                                                              "subclade_membership": {
                                                                                                                                                                                                                                                                                                "value": "20A"
                                                                                                                                                                                                                                                                                              },
                                                                                                                                                                                                                                                                                              "submitting_lab": {
                                                                                                                                                                                                                                                                                                "value": "COVID-19 Genomics UK (COG-UK) Consortium"
                                                                                                                                                                                                                                                                                              },
                                                                                                                                                                                                                                                                                              "url": "https://www.gisaid.org"
                                                                                                                                                                                                                                                                                            }
                                                                                                                                                                                                                                                                                          },
                                                                                                                                                                                                                                                                                          {
                                                                                                                                                                                                                                                                                            "branch_attrs": {
                                                                                                                                                                                                                                                                                              "mutations": {
                                                                                                                                                                                                                                                                                                "nuc": [
                                                                                                                                                                                                                                                                                                  "C26801G"
                                                                                                                                                                                                                                                                                                ]
                                                                                                                                                                                                                                                                                              }
                                                                                                                                                                                                                                                                                            },
                                                                                                                                                                                                                                                                                            "name": "Ecuador/178767/2020",
                                                                                                                                                                                                                                                                                            "node_attrs": {

                                                                                                                                                                                                                                                                                              "author": {
                                                                                                                                                                                                                                                                                                "author": "Leandro Pati\u00f1o et al",
                                                                                                                                                                                                                                                                                                "value": "Leandro Pati\u00f1o et al"
                                                                                                                                                                                                                                                                                              },
                                                                                                                                                                                                                                                                                              "clade_membership": {
                                                                                                                                                                                                                                                                                                "value": "20A"
                                                                                                                                                                                                                                                                                              },
                                                                                                                                                                                                                                                                                              "country": {
                                                                                                                                                                                                                                                                                                "value": "Ecuador"
                                                                                                                                                                                                                                                                                              },
                                                                                                                                                                                                                                                                                              "div": 6,
                                                                                                                                                                                                                                                                                              "division": {
                                                                                                                                                                                                                                                                                                "value": "Guayas"
                                                                                                                                                                                                                                                                                              },
                                                                                                                                                                                                                                                                                              "division_exposure": {
                                                                                                                                                                                                                                                                                                "value": "Guayas"
                                                                                                                                                                                                                                                                                              },
                                                                                                                                                                                                                                                                                              "gisaid_epi_isl": {
                                                                                                                                                                                                                                                                                                "value": "EPI_ISL_940769"
                                                                                                                                                                                                                                                                                              },
                                                                                                                                                                                                                                                                                              "host": {
                                                                                                                                                                                                                                                                                                "value": "Human"
                                                                                                                                                                                                                                                                                              },
                                                                                                                                                                                                                                                                                              "custom_location": {
                                                                                                                                                                                                                                                                                                "confidence": {
                                                                                                                                                                                                                                                                                                  "South America": 1.0
                                                                                                                                                                                                                                                                                                },
                                                                                                                                                                                                                                                                                                "entropy": -1.000088900581841e-12,
                                                                                                                                                                                                                                                                                                "value": "South America"
                                                                                                                                                                                                                                                                                              },
                                                                                                                                                                                                                                                                                              "location": {
                                                                                                                                                                                                                                                                                                "value": "Guayaquil"
                                                                                                                                                                                                                                                                                              },
                                                                                                                                                                                                                                                                                              "num_date": {
                                                                                                                                                                                                                                                                                                "confidence": [
                                                                                                                                                                                                                                                                                                  2020.9986338797814,
                                                                                                                                                                                                                                                                                                  2020.9986338797814
                                                                                                                                                                                                                                                                                                ],
                                                                                                                                                                                                                                                                                                "value": 2020.9986338797814
                                                                                                                                                                                                                                                                                              },
                                                                                                                                                                                                                                                                                              "originating_lab": {
                                                                                                                                                                                                                                                                                                "value": "INSPI-CRN de Influenza y otros virus respiratorios"
                                                                                                                                                                                                                                                                                              },
                                                                                                                                                                                                                                                                                              "pangolin_lineage": {
                                                                                                                                                                                                                                                                                                "value": "B.1"
                                                                                                                                                                                                                                                                                              },
                                                                                                                                                                                                                                                                                              "recency": {
                                                                                                                                                                                                                                                                                                "value": "One month ago"
                                                                                                                                                                                                                                                                                              },
                                                                                                                                                                                                                                                                                              "region": {
                                                                                                                                                                                                                                                                                                "value": "South America"
                                                                                                                                                                                                                                                                                              },
                                                                                                                                                                                                                                                                                              "region_exposure": {
                                                                                                                                                                                                                                                                                                "value": "South America"
                                                                                                                                                                                                                                                                                              },

                                                                                                                                                                                                                                                                                              "subclade_membership": {
                                                                                                                                                                                                                                                                                                "value": "20A"
                                                                                                                                                                                                                                                                                              },
                                                                                                                                                                                                                                                                                              "submitting_lab": {
                                                                                                                                                                                                                                                                                                "value": "INSPI-Centro de Investigaci\u00f3n Multidisciplinaria de la DTIDI"
                                                                                                                                                                                                                                                                                              },
                                                                                                                                                                                                                                                                                              "url": "https://www.gisaid.org"
                                                                                                                                                                                                                                                                                            }
                                                                                                                                                                                                                                                                                          }
                                                                                                                                                                                                                                                                                        ],
                                                                                                                                                                                                                                                                                        "name": "NODE_0001336",
                                                                                                                                                                                                                                                                                        "node_attrs": {
                                                                                                                                                                                                                                                                                          "clade_membership": {
                                                                                                                                                                                                                                                                                            "value": "20A"
                                                                                                                                                                                                                                                                                          },
                                                                                                                                                                                                                                                                                          "div": 5,
                                                                                                                                                                                                                                                                                          "custom_location": {
                                                                                                                                                                                                                                                                                            "confidence": {
                                                                                                                                                                                                                                                                                              "Africa": 0.004009344159798441,
                                                                                                                                                                                                                                                                                              "Asia": 0.02571791047950985,
                                                                                                                                                                                                                                                                                              "Europe": 0.8141892682348937,
                                                                                                                                                                                                                                                                                              "South America": 0.15378103033579718
                                                                                                                                                                                                                                                                                            },
                                                                                                                                                                                                                                                                                            "entropy": 0.5870529624465202,
                                                                                                                                                                                                                                                                                            "value": "Europe"
                                                                                                                                                                                                                                                                                          },
                                                                                                                                                                                                                                                                                          "num_date": {
                                                                                                                                                                                                                                                                                            "confidence": [
                                                                                                                                                                                                                                                                                              2020.928540861757,
                                                                                                                                                                                                                                                                                              2020.9956345403355
                                                                                                                                                                                                                                                                                            ],
                                                                                                                                                                                                                                                                                            "value": 2020.9738229205357
                                                                                                                                                                                                                                                                                          },
                                                                                                                                                                                                                                                                                          "subclade_membership": {
                                                                                                                                                                                                                                                                                            "value": "20A"
                                                                                                                                                                                                                                                                                          }
                                                                                                                                                                                                                                                                                        }
                                                                                                                                                                                                                                                                                      }
                                                                                                                                                                                                                                                                                    ],
                                                                                                                                                                                                                                                                                    "name": "NODE_0001335",
                                                                                                                                                                                                                                                                                    "node_attrs": {
                                                                                                                                                                                                                                                                                      "clade_membership": {
                                                                                                                                                                                                                                                                                        "value": "20A"
                                                                                                                                                                                                                                                                                      },
                                                                                                                                                                                                                                                                                      "div": 5,
                                                                                                                                                                                                                                                                                      "custom_location": {
                                                                                                                                                                                                                                                                                        "confidence": {
                                                                                                                                                                                                                                                                                          "Africa": 0.002777370524042133,
                                                                                                                                                                                                                                                                                          "Asia": 0.05516402531987507,
                                                                                                                                                                                                                                                                                          "Europe": 0.9063540887853341,
                                                                                                                                                                                                                                                                                          "South America": 0.03468507566971771
                                                                                                                                                                                                                                                                                        },
                                                                                                                                                                                                                                                                                        "entropy": 0.38957631252127917,
                                                                                                                                                                                                                                                                                        "value": "Europe"
                                                                                                                                                                                                                                                                                      },
                                                                                                                                                                                                                                                                                      "num_date": {
                                                                                                                                                                                                                                                                                        "confidence": [
                                                                                                                                                                                                                                                                                          2020.7223033156854,
                                                                                                                                                                                                                                                                                          2020.9901834238933
                                                                                                                                                                                                                                                                                        ],
                                                                                                                                                                                                                                                                                        "value": 2020.9437305954923
                                                                                                                                                                                                                                                                                      },
                                                                                                                                                                                                                                                                                      "subclade_membership": {
                                                                                                                                                                                                                                                                                        "value": "20A"
                                                                                                                                                                                                                                                                                      }
                                                                                                                                                                                                                                                                                    }
                                                                                                                                                                                                                                                                                  }
                                                                                                                                                                                                                                                                                ],
                                                                                                                                                                                                                                                                                "name": "NODE_0001132",
                                                                                                                                                                                                                                                                                "node_attrs": {
                                                                                                                                                                                                                                                                                  "clade_membership": {
                                                                                                                                                                                                                                                                                    "value": "20A"
                                                                                                                                                                                                                                                                                  },
                                                                                                                                                                                                                                                                                  "div": 5,
                                                                                                                                                                                                                                                                                  "custom_location": {
                                                                                                                                                                                                                                                                                    "confidence": {
                                                                                                                                                                                                                                                                                      "Africa": 0.00508259475334638,
                                                                                                                                                                                                                                                                                      "Asia": 0.22094635066309082,
                                                                                                                                                                                                                                                                                      "Europe": 0.7566037498196649,
                                                                                                                                                                                                                                                                                      "South America": 0.016405620775684342
                                                                                                                                                                                                                                                                                    },
                                                                                                                                                                                                                                                                                    "entropy": 0.6462909146265963,
                                                                                                                                                                                                                                                                                    "value": "Europe"
                                                                                                                                                                                                                                                                                  },
                                                                                                                                                                                                                                                                                  "num_date": {
                                                                                                                                                                                                                                                                                    "confidence": [
                                                                                                                                                                                                                                                                                      2020.7916365730855,
                                                                                                                                                                                                                                                                                      2020.9542580864604
                                                                                                                                                                                                                                                                                    ],
                                                                                                                                                                                                                                                                                    "value": 2020.825712289718
                                                                                                                                                                                                                                                                                  },
                                                                                                                                                                                                                                                                                  "subclade_membership": {
                                                                                                                                                                                                                                                                                    "value": "20A"
                                                                                                                                                                                                                                                                                  }
                                                                                                                                                                                                                                                                                }
                                                                                                                                                                                                                                                                              }
                                                                                                                                                                                                                                                                            ],
                                                                                                                                                                                                                                                                            "name": "NODE_0001333",
                                                                                                                                                                                                                                                                            "node_attrs": {
                                                                                                                                                                                                                                                                              "clade_membership": {
                                                                                                                                                                                                                                                                                "value": "20A"
                                                                                                                                                                                                                                                                              },
                                                                                                                                                                                                                                                                              "div": 4,
                                                                                                                                                                                                                                                                              "custom_location": {
                                                                                                                                                                                                                                                                                "confidence": {
                                                                                                                                                                                                                                                                                  "Africa": 0.012092024982692016,
                                                                                                                                                                                                                                                                                  "Asia": 0.050323887743775,
                                                                                                                                                                                                                                                                                  "Europe": 0.9293604184576562,
                                                                                                                                                                                                                                                                                  "South America": 0.007536117365784691
                                                                                                                                                                                                                                                                                },
                                                                                                                                                                                                                                                                                "entropy": 0.3141600945946229,
                                                                                                                                                                                                                                                                                "value": "Europe"
                                                                                                                                                                                                                                                                              },
                                                                                                                                                                                                                                                                              "num_date": {
                                                                                                                                                                                                                                                                                "confidence": [
                                                                                                                                                                                                                                                                                  2020.763289999866,
                                                                                                                                                                                                                                                                                  2020.7882513661202
                                                                                                                                                                                                                                                                                ],
                                                                                                                                                                                                                                                                                "value": 2020.7882513661202
                                                                                                                                                                                                                                                                              },
                                                                                                                                                                                                                                                                              "subclade_membership": {
                                                                                                                                                                                                                                                                                "value": "20A"
                                                                                                                                                                                                                                                                              }
                                                                                                                                                                                                                                                                            }
                                                                                                                                                                                                                                                                          },
                                                                                                                                                                                                                                                                          {
                                                                                                                                                                                                                                                                            "branch_attrs": {
                                                                                                                                                                                                                                                                              "mutations": {}
                                                                                                                                                                                                                                                                            },
                                                                                                                                                                                                                                                                            "children": [
                                                                                                                                                                                                                                                                              {
                                                                                                                                                                                                                                                                                "branch_attrs": {
                                                                                                                                                                                                                                                                                  "mutations": {}
                                                                                                                                                                                                                                                                                },
                                                                                                                                                                                                                                                                                "children": [
                                                                                                                                                                                                                                                                                  {
                                                                                                                                                                                                                                                                                    "branch_attrs": {
                                                                                                                                                                                                                                                                                      "labels": {
                                                                                                                                                                                                                                                                                        "aa": "ORF1b: N1628X, L1629-, P1630X, P1727R, *2696X"
                                                                                                                                                                                                                                                                                      },
                                                                                                                                                                                                                                                                                      "mutations": {
                                                                                                                                                                                                                                                                                        "ORF1b": [
                                                                                                                                                                                                                                                                                          "N1628X",
                                                                                                                                                                                                                                                                                          "L1629-",
                                                                                                                                                                                                                                                                                          "P1630X",
                                                                                                                                                                                                                                                                                          "P1727R",
                                                                                                                                                                                                                                                                                          "*2696X"
                                                                                                                                                                                                                                                                                        ],
                                                                                                                                                                                                                                                                                        "nuc": [
                                                                                                                                                                                                                                                                                          "G5305A",
                                                                                                                                                                                                                                                                                          "T18351-",
                                                                                                                                                                                                                                                                                          "T18352-",
                                                                                                                                                                                                                                                                                          "T18353-",
                                                                                                                                                                                                                                                                                          "A18354-",
                                                                                                                                                                                                                                                                                          "C18355-",
                                                                                                                                                                                                                                                                                          "C18356-",
                                                                                                                                                                                                                                                                                          "C18647G"
                                                                                                                                                                                                                                                                                        ]
                                                                                                                                                                                                                                                                                      }
                                                                                                                                                                                                                                                                                    },
                                                                                                                                                                                                                                                                                    "name": "Netherlands/GE-RIVM-20317/2020",
                                                                                                                                                                                                                                                                                    "node_attrs": {

                                                                                                                                                                                                                                                                                      "author": {
                                                                                                                                                                                                                                                                                        "author": "Adam Meijer et al",
                                                                                                                                                                                                                                                                                        "value": "Adam Meijer et al"
                                                                                                                                                                                                                                                                                      },
                                                                                                                                                                                                                                                                                      "clade_membership": {
                                                                                                                                                                                                                                                                                        "value": "20A"
                                                                                                                                                                                                                                                                                      },
                                                                                                                                                                                                                                                                                      "country": {
                                                                                                                                                                                                                                                                                        "value": "Europe"
                                                                                                                                                                                                                                                                                      },
                                                                                                                                                                                                                                                                                      "div": 6,
                                                                                                                                                                                                                                                                                      "division": {
                                                                                                                                                                                                                                                                                        "value": "Europe"
                                                                                                                                                                                                                                                                                      },
                                                                                                                                                                                                                                                                                      "division_exposure": {
                                                                                                                                                                                                                                                                                        "value": "Europe"
                                                                                                                                                                                                                                                                                      },
                                                                                                                                                                                                                                                                                      "gisaid_epi_isl": {
                                                                                                                                                                                                                                                                                        "value": "EPI_ISL_723181"
                                                                                                                                                                                                                                                                                      },
                                                                                                                                                                                                                                                                                      "host": {
                                                                                                                                                                                                                                                                                        "value": "Human"
                                                                                                                                                                                                                                                                                      },
                                                                                                                                                                                                                                                                                      "custom_location": {
                                                                                                                                                                                                                                                                                        "confidence": {
                                                                                                                                                                                                                                                                                          "Europe": 1.0
                                                                                                                                                                                                                                                                                        },
                                                                                                                                                                                                                                                                                        "entropy": -1.000088900581841e-12,
                                                                                                                                                                                                                                                                                        "value": "Europe"
                                                                                                                                                                                                                                                                                      },
                                                                                                                                                                                                                                                                                      "num_date": {
                                                                                                                                                                                                                                                                                        "confidence": [
                                                                                                                                                                                                                                                                                          2020.9002732240438,
                                                                                                                                                                                                                                                                                          2020.9002732240438
                                                                                                                                                                                                                                                                                        ],
                                                                                                                                                                                                                                                                                        "value": 2020.9002732240438
                                                                                                                                                                                                                                                                                      },
                                                                                                                                                                                                                                                                                      "originating_lab": {
                                                                                                                                                                                                                                                                                        "value": "Dutch COVID-19 response team"
                                                                                                                                                                                                                                                                                      },
                                                                                                                                                                                                                                                                                      "pangolin_lineage": {
                                                                                                                                                                                                                                                                                        "value": "B.1"
                                                                                                                                                                                                                                                                                      },
                                                                                                                                                                                                                                                                                      "recency": {
                                                                                                                                                                                                                                                                                        "value": "Older"
                                                                                                                                                                                                                                                                                      },
                                                                                                                                                                                                                                                                                      "region": {
                                                                                                                                                                                                                                                                                        "value": "Europe"
                                                                                                                                                                                                                                                                                      },
                                                                                                                                                                                                                                                                                      "region_exposure": {
                                                                                                                                                                                                                                                                                        "value": "Europe"
                                                                                                                                                                                                                                                                                      },
                                                                                                                                                                                                                                                                                      "subclade_membership": {
                                                                                                                                                                                                                                                                                        "value": "20A"
                                                                                                                                                                                                                                                                                      },
                                                                                                                                                                                                                                                                                      "submitting_lab": {
                                                                                                                                                                                                                                                                                        "value": "National Institute for Public Health and the Environment (RIVM)"
                                                                                                                                                                                                                                                                                      },
                                                                                                                                                                                                                                                                                      "url": "https://www.gisaid.org"
                                                                                                                                                                                                                                                                                    }
                                                                                                                                                                                                                                                                                  },
                                                                                                                                                                                                                                                                                  {
                                                                                                                                                                                                                                                                                    "branch_attrs": {
                                                                                                                                                                                                                                                                                      "mutations": {
                                                                                                                                                                                                                                                                                        "nuc": [
                                                                                                                                                                                                                                                                                          "T5260A",
                                                                                                                                                                                                                                                                                          "C26801G"
                                                                                                                                                                                                                                                                                        ]
                                                                                                                                                                                                                                                                                      }
                                                                                                                                                                                                                                                                                    },
                                                                                                                                                                                                                                                                                    "children": [
                                                                                                                                                                                                                                                                                      {
                                                                                                                                                                                                                                                                                        "branch_attrs": {
                                                                                                                                                                                                                                                                                          "mutations": {}
                                                                                                                                                                                                                                                                                        },
                                                                                                                                                                                                                                                                                        "name": "England/204780724/2020",
                                                                                                                                                                                                                                                                                        "node_attrs": {

                                                                                                                                                                                                                                                                                          "author": {
                                                                                                                                                                                                                                                                                            "author": "PHE Covid Sequencing Team et al",
                                                                                                                                                                                                                                                                                            "value": "PHE Covid Sequencing Team et al"
                                                                                                                                                                                                                                                                                          },
                                                                                                                                                                                                                                                                                          "clade_membership": {
                                                                                                                                                                                                                                                                                            "value": "20A"
                                                                                                                                                                                                                                                                                          },
                                                                                                                                                                                                                                                                                          "country": {
                                                                                                                                                                                                                                                                                            "value": "Europe"
                                                                                                                                                                                                                                                                                          },
                                                                                                                                                                                                                                                                                          "div": 6,
                                                                                                                                                                                                                                                                                          "division": {
                                                                                                                                                                                                                                                                                            "value": "Europe"
                                                                                                                                                                                                                                                                                          },
                                                                                                                                                                                                                                                                                          "division_exposure": {
                                                                                                                                                                                                                                                                                            "value": "Europe"
                                                                                                                                                                                                                                                                                          },
                                                                                                                                                                                                                                                                                          "gisaid_epi_isl": {
                                                                                                                                                                                                                                                                                            "value": "EPI_ISL_678743"
                                                                                                                                                                                                                                                                                          },
                                                                                                                                                                                                                                                                                          "host": {
                                                                                                                                                                                                                                                                                            "value": "Human"
                                                                                                                                                                                                                                                                                          },
                                                                                                                                                                                                                                                                                          "custom_location": {
                                                                                                                                                                                                                                                                                            "confidence": {
                                                                                                                                                                                                                                                                                              "Europe": 0.9999999999999999
                                                                                                                                                                                                                                                                                            },
                                                                                                                                                                                                                                                                                            "entropy": -9.99866855976916e-13,
                                                                                                                                                                                                                                                                                            "value": "Europe"
                                                                                                                                                                                                                                                                                          },
                                                                                                                                                                                                                                                                                          "num_date": {
                                                                                                                                                                                                                                                                                            "confidence": [
                                                                                                                                                                                                                                                                                              2020.8838797814208,
                                                                                                                                                                                                                                                                                              2020.8838797814208
                                                                                                                                                                                                                                                                                            ],
                                                                                                                                                                                                                                                                                            "value": 2020.8838797814208
                                                                                                                                                                                                                                                                                          },
                                                                                                                                                                                                                                                                                          "originating_lab": {
                                                                                                                                                                                                                                                                                            "value": "Respiratory Virus Unit, Microbiology Services Colindale, Public Health England"
                                                                                                                                                                                                                                                                                          },
                                                                                                                                                                                                                                                                                          "pangolin_lineage": {
                                                                                                                                                                                                                                                                                            "value": "B.1"
                                                                                                                                                                                                                                                                                          },
                                                                                                                                                                                                                                                                                          "recency": {
                                                                                                                                                                                                                                                                                            "value": "Older"
                                                                                                                                                                                                                                                                                          },
                                                                                                                                                                                                                                                                                          "region": {
                                                                                                                                                                                                                                                                                            "value": "Europe"
                                                                                                                                                                                                                                                                                          },
                                                                                                                                                                                                                                                                                          "region_exposure": {
                                                                                                                                                                                                                                                                                            "value": "Europe"
                                                                                                                                                                                                                                                                                          },

                                                                                                                                                                                                                                                                                          "subclade_membership": {
                                                                                                                                                                                                                                                                                            "value": "20A"
                                                                                                                                                                                                                                                                                          },
                                                                                                                                                                                                                                                                                          "submitting_lab": {
                                                                                                                                                                                                                                                                                            "value": "COVID-19 Genomics UK (COG-UK) Consortium"
                                                                                                                                                                                                                                                                                          },
                                                                                                                                                                                                                                                                                          "url": "https://www.gisaid.org"
                                                                                                                                                                                                                                                                                        }
                                                                                                                                                                                                                                                                                      },
                                                                                                                                                                                                                                                                                      {
                                                                                                                                                                                                                                                                                        "branch_attrs": {
                                                                                                                                                                                                                                                                                          "mutations": {}
                                                                                                                                                                                                                                                                                        },
                                                                                                                                                                                                                                                                                        "name": "England/204800267/2020",
                                                                                                                                                                                                                                                                                        "node_attrs": {

                                                                                                                                                                                                                                                                                          "author": {
                                                                                                                                                                                                                                                                                            "author": "PHE Covid Sequencing Team et al",
                                                                                                                                                                                                                                                                                            "value": "PHE Covid Sequencing Team et al"
                                                                                                                                                                                                                                                                                          },
                                                                                                                                                                                                                                                                                          "clade_membership": {
                                                                                                                                                                                                                                                                                            "value": "20A"
                                                                                                                                                                                                                                                                                          },
                                                                                                                                                                                                                                                                                          "country": {
                                                                                                                                                                                                                                                                                            "value": "Europe"
                                                                                                                                                                                                                                                                                          },
                                                                                                                                                                                                                                                                                          "div": 6,
                                                                                                                                                                                                                                                                                          "division": {
                                                                                                                                                                                                                                                                                            "value": "Europe"
                                                                                                                                                                                                                                                                                          },
                                                                                                                                                                                                                                                                                          "division_exposure": {
                                                                                                                                                                                                                                                                                            "value": "Europe"
                                                                                                                                                                                                                                                                                          },
                                                                                                                                                                                                                                                                                          "gisaid_epi_isl": {
                                                                                                                                                                                                                                                                                            "value": "EPI_ISL_678767"
                                                                                                                                                                                                                                                                                          },
                                                                                                                                                                                                                                                                                          "host": {
                                                                                                                                                                                                                                                                                            "value": "Human"
                                                                                                                                                                                                                                                                                          },
                                                                                                                                                                                                                                                                                          "custom_location": {
                                                                                                                                                                                                                                                                                            "confidence": {
                                                                                                                                                                                                                                                                                              "Europe": 0.9999999999999999
                                                                                                                                                                                                                                                                                            },
                                                                                                                                                                                                                                                                                            "entropy": -9.99866855976916e-13,
                                                                                                                                                                                                                                                                                            "value": "Europe"
                                                                                                                                                                                                                                                                                          },
                                                                                                                                                                                                                                                                                          "num_date": {
                                                                                                                                                                                                                                                                                            "confidence": [
                                                                                                                                                                                                                                                                                              2020.886612021858,
                                                                                                                                                                                                                                                                                              2020.886612021858
                                                                                                                                                                                                                                                                                            ],
                                                                                                                                                                                                                                                                                            "value": 2020.886612021858
                                                                                                                                                                                                                                                                                          },
                                                                                                                                                                                                                                                                                          "originating_lab": {
                                                                                                                                                                                                                                                                                            "value": "Respiratory Virus Unit, Microbiology Services Colindale, Public Health England"
                                                                                                                                                                                                                                                                                          },
                                                                                                                                                                                                                                                                                          "pangolin_lineage": {
                                                                                                                                                                                                                                                                                            "value": "B.1"
                                                                                                                                                                                                                                                                                          },
                                                                                                                                                                                                                                                                                          "recency": {
                                                                                                                                                                                                                                                                                            "value": "Older"
                                                                                                                                                                                                                                                                                          },
                                                                                                                                                                                                                                                                                          "region": {
                                                                                                                                                                                                                                                                                            "value": "Europe"
                                                                                                                                                                                                                                                                                          },
                                                                                                                                                                                                                                                                                          "region_exposure": {
                                                                                                                                                                                                                                                                                            "value": "Europe"
                                                                                                                                                                                                                                                                                          },

                                                                                                                                                                                                                                                                                          "subclade_membership": {
                                                                                                                                                                                                                                                                                            "value": "20A"
                                                                                                                                                                                                                                                                                          },
                                                                                                                                                                                                                                                                                          "submitting_lab": {
                                                                                                                                                                                                                                                                                            "value": "COVID-19 Genomics UK (COG-UK) Consortium"
                                                                                                                                                                                                                                                                                          },
                                                                                                                                                                                                                                                                                          "url": "https://www.gisaid.org"
                                                                                                                                                                                                                                                                                        }
                                                                                                                                                                                                                                                                                      }
                                                                                                                                                                                                                                                                                    ],
                                                                                                                                                                                                                                                                                    "name": "NODE_0001237",
                                                                                                                                                                                                                                                                                    "node_attrs": {
                                                                                                                                                                                                                                                                                      "clade_membership": {
                                                                                                                                                                                                                                                                                        "value": "20A"
                                                                                                                                                                                                                                                                                      },
                                                                                                                                                                                                                                                                                      "div": 6,
                                                                                                                                                                                                                                                                                      "custom_location": {
                                                                                                                                                                                                                                                                                        "confidence": {
                                                                                                                                                                                                                                                                                          "Asia": 0.003363030881466703,
                                                                                                                                                                                                                                                                                          "Europe": 0.9932834982186228,
                                                                                                                                                                                                                                                                                          "South America": 0.002000479773642568
                                                                                                                                                                                                                                                                                        },
                                                                                                                                                                                                                                                                                        "entropy": 0.04825599744799289,
                                                                                                                                                                                                                                                                                        "value": "Europe"
                                                                                                                                                                                                                                                                                      },
                                                                                                                                                                                                                                                                                      "num_date": {
                                                                                                                                                                                                                                                                                        "confidence": [
                                                                                                                                                                                                                                                                                          2020.849814065802,
                                                                                                                                                                                                                                                                                          2020.8838797814208
                                                                                                                                                                                                                                                                                        ],
                                                                                                                                                                                                                                                                                        "value": 2020.8838797814208
                                                                                                                                                                                                                                                                                      },
                                                                                                                                                                                                                                                                                      "subclade_membership": {
                                                                                                                                                                                                                                                                                        "value": "20A"
                                                                                                                                                                                                                                                                                      }
                                                                                                                                                                                                                                                                                    }
                                                                                                                                                                                                                                                                                  }
                                                                                                                                                                                                                                                                                ],
                                                                                                                                                                                                                                                                                "name": "NODE_0001339",
                                                                                                                                                                                                                                                                                "node_attrs": {
                                                                                                                                                                                                                                                                                  "clade_membership": {
                                                                                                                                                                                                                                                                                    "value": "20A"
                                                                                                                                                                                                                                                                                  },
                                                                                                                                                                                                                                                                                  "div": 4,
                                                                                                                                                                                                                                                                                  "custom_location": {
                                                                                                                                                                                                                                                                                    "confidence": {
                                                                                                                                                                                                                                                                                      "Africa": 0.0019063000674986814,
                                                                                                                                                                                                                                                                                      "Asia": 0.004731778579536118,
                                                                                                                                                                                                                                                                                      "Europe": 0.9901831784704488,
                                                                                                                                                                                                                                                                                      "South America": 0.0026633297776786522
                                                                                                                                                                                                                                                                                    },
                                                                                                                                                                                                                                                                                    "entropy": 0.0669745037775724,
                                                                                                                                                                                                                                                                                    "value": "Europe"
                                                                                                                                                                                                                                                                                  },
                                                                                                                                                                                                                                                                                  "num_date": {
                                                                                                                                                                                                                                                                                    "confidence": [
                                                                                                                                                                                                                                                                                      2020.755024623253,
                                                                                                                                                                                                                                                                                      2020.8465919447062
                                                                                                                                                                                                                                                                                    ],
                                                                                                                                                                                                                                                                                    "value": 2020.7984650294975
                                                                                                                                                                                                                                                                                  },
                                                                                                                                                                                                                                                                                  "subclade_membership": {
                                                                                                                                                                                                                                                                                    "value": "20A"
                                                                                                                                                                                                                                                                                  }
                                                                                                                                                                                                                                                                                }
                                                                                                                                                                                                                                                                              },
                                                                                                                                                                                                                                                                              {
                                                                                                                                                                                                                                                                                "branch_attrs": {
                                                                                                                                                                                                                                                                                  "mutations": {}
                                                                                                                                                                                                                                                                                },
                                                                                                                                                                                                                                                                                "children": [
                                                                                                                                                                                                                                                                                  {
                                                                                                                                                                                                                                                                                    "branch_attrs": {
                                                                                                                                                                                                                                                                                      "mutations": {}
                                                                                                                                                                                                                                                                                    },
                                                                                                                                                                                                                                                                                    "children": [
                                                                                                                                                                                                                                                                                      {
                                                                                                                                                                                                                                                                                        "branch_attrs": {
                                                                                                                                                                                                                                                                                          "mutations": {}
                                                                                                                                                                                                                                                                                        },
                                                                                                                                                                                                                                                                                        "children": [
                                                                                                                                                                                                                                                                                          {
                                                                                                                                                                                                                                                                                            "branch_attrs": {
                                                                                                                                                                                                                                                                                              "labels": {
                                                                                                                                                                                                                                                                                                "aa": "ORF1a: A3392V; S: S982A"
                                                                                                                                                                                                                                                                                              },
                                                                                                                                                                                                                                                                                              "mutations": {
                                                                                                                                                                                                                                                                                                "ORF1a": [
                                                                                                                                                                                                                                                                                                  "A3392V"
                                                                                                                                                                                                                                                                                                ],
                                                                                                                                                                                                                                                                                                "S": [
                                                                                                                                                                                                                                                                                                  "S982A"
                                                                                                                                                                                                                                                                                                ],
                                                                                                                                                                                                                                                                                                "nuc": [
                                                                                                                                                                                                                                                                                                  "C10440T",
                                                                                                                                                                                                                                                                                                  "T24506G"
                                                                                                                                                                                                                                                                                                ]
                                                                                                                                                                                                                                                                                              }
                                                                                                                                                                                                                                                                                            },
                                                                                                                                                                                                                                                                                            "name": "env/Liechtenstein/CeMM3293/2021",
                                                                                                                                                                                                                                                                                            "node_attrs": {
                                                                                                                                                                                                                                                                                              "author": {
                                                                                                                                                                                                                                                                                                "author": "Lukas Endler et al",
                                                                                                                                                                                                                                                                                                "value": "Lukas Endler et al"
                                                                                                                                                                                                                                                                                              },
                                                                                                                                                                                                                                                                                              "clade_membership": {
                                                                                                                                                                                                                                                                                                "value": "20A"
                                                                                                                                                                                                                                                                                              },
                                                                                                                                                                                                                                                                                              "country": {
                                                                                                                                                                                                                                                                                                "value": "Europe"
                                                                                                                                                                                                                                                                                              },
                                                                                                                                                                                                                                                                                              "div": 6,
                                                                                                                                                                                                                                                                                              "division": {
                                                                                                                                                                                                                                                                                                "value": "Europe"
                                                                                                                                                                                                                                                                                              },
                                                                                                                                                                                                                                                                                              "division_exposure": {
                                                                                                                                                                                                                                                                                                "value": "Europe"
                                                                                                                                                                                                                                                                                              },
                                                                                                                                                                                                                                                                                              "gisaid_epi_isl": {
                                                                                                                                                                                                                                                                                                "value": "EPI_ISL_1008286"
                                                                                                                                                                                                                                                                                              },
                                                                                                                                                                                                                                                                                              "host": {
                                                                                                                                                                                                                                                                                                "value": "Environment"
                                                                                                                                                                                                                                                                                              },
                                                                                                                                                                                                                                                                                              "custom_location": {
                                                                                                                                                                                                                                                                                                "confidence": {
                                                                                                                                                                                                                                                                                                  "Europe": 1.0
                                                                                                                                                                                                                                                                                                },
                                                                                                                                                                                                                                                                                                "entropy": -1.000088900581841e-12,
                                                                                                                                                                                                                                                                                                "value": "Europe"
                                                                                                                                                                                                                                                                                              },
                                                                                                                                                                                                                                                                                              "num_date": {
                                                                                                                                                                                                                                                                                                "confidence": [
                                                                                                                                                                                                                                                                                                  2021.0534246575342,
                                                                                                                                                                                                                                                                                                  2021.0534246575342
                                                                                                                                                                                                                                                                                                ],
                                                                                                                                                                                                                                                                                                "value": 2021.0534246575342
                                                                                                                                                                                                                                                                                              },
                                                                                                                                                                                                                                                                                              "originating_lab": {
                                                                                                                                                                                                                                                                                                "value": "Department of Microbiology, University Innsbruck"
                                                                                                                                                                                                                                                                                              },
                                                                                                                                                                                                                                                                                              "pangolin_lineage": {
                                                                                                                                                                                                                                                                                                "value": "B.1"
                                                                                                                                                                                                                                                                                              },
                                                                                                                                                                                                                                                                                              "recency": {
                                                                                                                                                                                                                                                                                                "value": "One month ago"
                                                                                                                                                                                                                                                                                              },
                                                                                                                                                                                                                                                                                              "region": {
                                                                                                                                                                                                                                                                                                "value": "Europe"
                                                                                                                                                                                                                                                                                              },
                                                                                                                                                                                                                                                                                              "region_exposure": {
                                                                                                                                                                                                                                                                                                "value": "Europe"
                                                                                                                                                                                                                                                                                              },
                                                                                                                                                                                                                                                                                              "subclade_membership": {
                                                                                                                                                                                                                                                                                                "value": "20A"
                                                                                                                                                                                                                                                                                              },
                                                                                                                                                                                                                                                                                              "submitting_lab": {
                                                                                                                                                                                                                                                                                                "value": "Bergthaler laboratory, CeMM Research Center for Molecular Medicine of the Austrian Academy of Sciences"
                                                                                                                                                                                                                                                                                              },
                                                                                                                                                                                                                                                                                              "url": "https://www.gisaid.org"
                                                                                                                                                                                                                                                                                            }
                                                                                                                                                                                                                                                                                          },
                                                                                                                                                                                                                                                                                          {
                                                                                                                                                                                                                                                                                            "branch_attrs": {
                                                                                                                                                                                                                                                                                              "labels": {
                                                                                                                                                                                                                                                                                                "aa": "N: E378Q"
                                                                                                                                                                                                                                                                                              },
                                                                                                                                                                                                                                                                                              "mutations": {
                                                                                                                                                                                                                                                                                                "N": [
                                                                                                                                                                                                                                                                                                  "E378Q"
                                                                                                                                                                                                                                                                                                ],
                                                                                                                                                                                                                                                                                                "nuc": [
                                                                                                                                                                                                                                                                                                  "G29405C"
                                                                                                                                                                                                                                                                                                ]
                                                                                                                                                                                                                                                                                              }
                                                                                                                                                                                                                                                                                            },
                                                                                                                                                                                                                                                                                            "name": "England/204780730/2020",
                                                                                                                                                                                                                                                                                            "node_attrs": {

                                                                                                                                                                                                                                                                                              "author": {
                                                                                                                                                                                                                                                                                                "author": "PHE Covid Sequencing Team et al",
                                                                                                                                                                                                                                                                                                "value": "PHE Covid Sequencing Team et al"
                                                                                                                                                                                                                                                                                              },
                                                                                                                                                                                                                                                                                              "clade_membership": {
                                                                                                                                                                                                                                                                                                "value": "20A"
                                                                                                                                                                                                                                                                                              },
                                                                                                                                                                                                                                                                                              "country": {
                                                                                                                                                                                                                                                                                                "value": "Europe"
                                                                                                                                                                                                                                                                                              },
                                                                                                                                                                                                                                                                                              "div": 5,
                                                                                                                                                                                                                                                                                              "division": {
                                                                                                                                                                                                                                                                                                "value": "Europe"
                                                                                                                                                                                                                                                                                              },
                                                                                                                                                                                                                                                                                              "division_exposure": {
                                                                                                                                                                                                                                                                                                "value": "Europe"
                                                                                                                                                                                                                                                                                              },
                                                                                                                                                                                                                                                                                              "gisaid_epi_isl": {
                                                                                                                                                                                                                                                                                                "value": "EPI_ISL_678746"
                                                                                                                                                                                                                                                                                              },
                                                                                                                                                                                                                                                                                              "host": {
                                                                                                                                                                                                                                                                                                "value": "Human"
                                                                                                                                                                                                                                                                                              },
                                                                                                                                                                                                                                                                                              "custom_location": {
                                                                                                                                                                                                                                                                                                "confidence": {
                                                                                                                                                                                                                                                                                                  "Europe": 1.0
                                                                                                                                                                                                                                                                                                },
                                                                                                                                                                                                                                                                                                "entropy": -1.000088900581841e-12,
                                                                                                                                                                                                                                                                                                "value": "Europe"
                                                                                                                                                                                                                                                                                              },
                                                                                                                                                                                                                                                                                              "num_date": {
                                                                                                                                                                                                                                                                                                "confidence": [
                                                                                                                                                                                                                                                                                                  2020.8838797814208,
                                                                                                                                                                                                                                                                                                  2020.8838797814208
                                                                                                                                                                                                                                                                                                ],
                                                                                                                                                                                                                                                                                                "value": 2020.8838797814208
                                                                                                                                                                                                                                                                                              },
                                                                                                                                                                                                                                                                                              "originating_lab": {
                                                                                                                                                                                                                                                                                                "value": "Respiratory Virus Unit, Microbiology Services Colindale, Public Health England"
                                                                                                                                                                                                                                                                                              },
                                                                                                                                                                                                                                                                                              "pangolin_lineage": {
                                                                                                                                                                                                                                                                                                "value": "B.1"
                                                                                                                                                                                                                                                                                              },
                                                                                                                                                                                                                                                                                              "recency": {
                                                                                                                                                                                                                                                                                                "value": "Older"
                                                                                                                                                                                                                                                                                              },
                                                                                                                                                                                                                                                                                              "region": {
                                                                                                                                                                                                                                                                                                "value": "Europe"
                                                                                                                                                                                                                                                                                              },
                                                                                                                                                                                                                                                                                              "region_exposure": {
                                                                                                                                                                                                                                                                                                "value": "Europe"
                                                                                                                                                                                                                                                                                              },

                                                                                                                                                                                                                                                                                              "subclade_membership": {
                                                                                                                                                                                                                                                                                                "value": "20A"
                                                                                                                                                                                                                                                                                              },
                                                                                                                                                                                                                                                                                              "submitting_lab": {
                                                                                                                                                                                                                                                                                                "value": "COVID-19 Genomics UK (COG-UK) Consortium"
                                                                                                                                                                                                                                                                                              },
                                                                                                                                                                                                                                                                                              "url": "https://www.gisaid.org"
                                                                                                                                                                                                                                                                                            }
                                                                                                                                                                                                                                                                                          }
                                                                                                                                                                                                                                                                                        ],
                                                                                                                                                                                                                                                                                        "name": "NODE_0001345",
                                                                                                                                                                                                                                                                                        "node_attrs": {
                                                                                                                                                                                                                                                                                          "clade_membership": {
                                                                                                                                                                                                                                                                                            "value": "20A"
                                                                                                                                                                                                                                                                                          },
                                                                                                                                                                                                                                                                                          "div": 4,
                                                                                                                                                                                                                                                                                          "custom_location": {
                                                                                                                                                                                                                                                                                            "confidence": {
                                                                                                                                                                                                                                                                                              "Asia": 0.003387319671939723,
                                                                                                                                                                                                                                                                                              "Europe": 0.9932407902430963,
                                                                                                                                                                                                                                                                                              "South America": 0.002038364964548843
                                                                                                                                                                                                                                                                                            },
                                                                                                                                                                                                                                                                                            "entropy": 0.04853011124236685,
                                                                                                                                                                                                                                                                                            "value": "Europe"
                                                                                                                                                                                                                                                                                          },
                                                                                                                                                                                                                                                                                          "num_date": {
                                                                                                                                                                                                                                                                                            "confidence": [
                                                                                                                                                                                                                                                                                              2020.8080805174861,
                                                                                                                                                                                                                                                                                              2020.8838797814208
                                                                                                                                                                                                                                                                                            ],
                                                                                                                                                                                                                                                                                            "value": 2020.8563050005037
                                                                                                                                                                                                                                                                                          },
                                                                                                                                                                                                                                                                                          "subclade_membership": {
                                                                                                                                                                                                                                                                                            "value": "20A"
                                                                                                                                                                                                                                                                                          }
                                                                                                                                                                                                                                                                                        }
                                                                                                                                                                                                                                                                                      },
                                                                                                                                                                                                                                                                                      {
                                                                                                                                                                                                                                                                                        "branch_attrs": {
                                                                                                                                                                                                                                                                                          "mutations": {}
                                                                                                                                                                                                                                                                                        },
                                                                                                                                                                                                                                                                                        "children": [
                                                                                                                                                                                                                                                                                          {
                                                                                                                                                                                                                                                                                            "branch_attrs": {
                                                                                                                                                                                                                                                                                              "labels": {
                                                                                                                                                                                                                                                                                                "aa": "ORF1a: A1708D, P3767L"
                                                                                                                                                                                                                                                                                              },
                                                                                                                                                                                                                                                                                              "mutations": {
                                                                                                                                                                                                                                                                                                "ORF1a": [
                                                                                                                                                                                                                                                                                                  "A1708D",
                                                                                                                                                                                                                                                                                                  "P3767L"
                                                                                                                                                                                                                                                                                                ],
                                                                                                                                                                                                                                                                                                "nuc": [
                                                                                                                                                                                                                                                                                                  "C5388A",
                                                                                                                                                                                                                                                                                                  "C5986T",
                                                                                                                                                                                                                                                                                                  "C11565T"
                                                                                                                                                                                                                                                                                                ]
                                                                                                                                                                                                                                                                                              }
                                                                                                                                                                                                                                                                                            },
                                                                                                                                                                                                                                                                                            "name": "env/Austria/CeMM3685/2021",
                                                                                                                                                                                                                                                                                            "node_attrs": {
                                                                                                                                                                                                                                                                                              "author": {
                                                                                                                                                                                                                                                                                                "author": "Lukas Endler et al",
                                                                                                                                                                                                                                                                                                "value": "Lukas Endler et al"
                                                                                                                                                                                                                                                                                              },
                                                                                                                                                                                                                                                                                              "clade_membership": {
                                                                                                                                                                                                                                                                                                "value": "20A"
                                                                                                                                                                                                                                                                                              },
                                                                                                                                                                                                                                                                                              "country": {
                                                                                                                                                                                                                                                                                                "value": "Europe"
                                                                                                                                                                                                                                                                                              },
                                                                                                                                                                                                                                                                                              "div": 7,
                                                                                                                                                                                                                                                                                              "division": {
                                                                                                                                                                                                                                                                                                "value": "Europe"
                                                                                                                                                                                                                                                                                              },
                                                                                                                                                                                                                                                                                              "division_exposure": {
                                                                                                                                                                                                                                                                                                "value": "Europe"
                                                                                                                                                                                                                                                                                              },
                                                                                                                                                                                                                                                                                              "gisaid_epi_isl": {
                                                                                                                                                                                                                                                                                                "value": "EPI_ISL_1008317"
                                                                                                                                                                                                                                                                                              },
                                                                                                                                                                                                                                                                                              "host": {
                                                                                                                                                                                                                                                                                                "value": "Environment"
                                                                                                                                                                                                                                                                                              },
                                                                                                                                                                                                                                                                                              "custom_location": {
                                                                                                                                                                                                                                                                                                "confidence": {
                                                                                                                                                                                                                                                                                                  "Europe": 1.0
                                                                                                                                                                                                                                                                                                },
                                                                                                                                                                                                                                                                                                "entropy": -1.000088900581841e-12,
                                                                                                                                                                                                                                                                                                "value": "Europe"
                                                                                                                                                                                                                                                                                              },
                                                                                                                                                                                                                                                                                              "num_date": {
                                                                                                                                                                                                                                                                                                "confidence": [
                                                                                                                                                                                                                                                                                                  2021.0835616438355,
                                                                                                                                                                                                                                                                                                  2021.0835616438355
                                                                                                                                                                                                                                                                                                ],
                                                                                                                                                                                                                                                                                                "value": 2021.0835616438355
                                                                                                                                                                                                                                                                                              },
                                                                                                                                                                                                                                                                                              "originating_lab": {
                                                                                                                                                                                                                                                                                                "value": "Department of Microbiology, University Innsbruck"
                                                                                                                                                                                                                                                                                              },
                                                                                                                                                                                                                                                                                              "pangolin_lineage": {
                                                                                                                                                                                                                                                                                                "value": "B.1"
                                                                                                                                                                                                                                                                                              },
                                                                                                                                                                                                                                                                                              "recency": {
                                                                                                                                                                                                                                                                                                "value": "One month ago"
                                                                                                                                                                                                                                                                                              },
                                                                                                                                                                                                                                                                                              "region": {
                                                                                                                                                                                                                                                                                                "value": "Europe"
                                                                                                                                                                                                                                                                                              },
                                                                                                                                                                                                                                                                                              "region_exposure": {
                                                                                                                                                                                                                                                                                                "value": "Europe"
                                                                                                                                                                                                                                                                                              },
                                                                                                                                                                                                                                                                                              "subclade_membership": {
                                                                                                                                                                                                                                                                                                "value": "20A"
                                                                                                                                                                                                                                                                                              },
                                                                                                                                                                                                                                                                                              "submitting_lab": {
                                                                                                                                                                                                                                                                                                "value": "Bergthaler laboratory, CeMM Research Center for Molecular Medicine of the Austrian Academy of Sciences"
                                                                                                                                                                                                                                                                                              },
                                                                                                                                                                                                                                                                                              "url": "https://www.gisaid.org"
                                                                                                                                                                                                                                                                                            }
                                                                                                                                                                                                                                                                                          },
                                                                                                                                                                                                                                                                                          {
                                                                                                                                                                                                                                                                                            "branch_attrs": {
                                                                                                                                                                                                                                                                                              "labels": {
                                                                                                                                                                                                                                                                                                "aa": "ORF1a: T1822I; ORF1b: L605I; ORF6: I26V"
                                                                                                                                                                                                                                                                                              },
                                                                                                                                                                                                                                                                                              "mutations": {
                                                                                                                                                                                                                                                                                                "ORF1a": [
                                                                                                                                                                                                                                                                                                  "T1822I"
                                                                                                                                                                                                                                                                                                ],
                                                                                                                                                                                                                                                                                                "ORF1b": [
                                                                                                                                                                                                                                                                                                  "L605I"
                                                                                                                                                                                                                                                                                                ],
                                                                                                                                                                                                                                                                                                "ORF6": [
                                                                                                                                                                                                                                                                                                  "I26V"
                                                                                                                                                                                                                                                                                                ],
                                                                                                                                                                                                                                                                                                "nuc": [
                                                                                                                                                                                                                                                                                                  "C5730T",
                                                                                                                                                                                                                                                                                                  "C15280A",
                                                                                                                                                                                                                                                                                                  "A27277G"
                                                                                                                                                                                                                                                                                                ]
                                                                                                                                                                                                                                                                                              }
                                                                                                                                                                                                                                                                                            },
                                                                                                                                                                                                                                                                                            "name": "BosniaandHerzegovina/AGC-215/2021",
                                                                                                                                                                                                                                                                                            "node_attrs": {

                                                                                                                                                                                                                                                                                              "author": {
                                                                                                                                                                                                                                                                                                "author": "Dino Pecar et al",
                                                                                                                                                                                                                                                                                                "value": "Dino Pecar et al"
                                                                                                                                                                                                                                                                                              },
                                                                                                                                                                                                                                                                                              "clade_membership": {
                                                                                                                                                                                                                                                                                                "value": "20A"
                                                                                                                                                                                                                                                                                              },
                                                                                                                                                                                                                                                                                              "country": {
                                                                                                                                                                                                                                                                                                "value": "Europe"
                                                                                                                                                                                                                                                                                              },
                                                                                                                                                                                                                                                                                              "div": 7,
                                                                                                                                                                                                                                                                                              "division": {
                                                                                                                                                                                                                                                                                                "value": "Europe"
                                                                                                                                                                                                                                                                                              },
                                                                                                                                                                                                                                                                                              "division_exposure": {
                                                                                                                                                                                                                                                                                                "value": "Europe"
                                                                                                                                                                                                                                                                                              },
                                                                                                                                                                                                                                                                                              "gisaid_epi_isl": {
                                                                                                                                                                                                                                                                                                "value": "EPI_ISL_959650"
                                                                                                                                                                                                                                                                                              },
                                                                                                                                                                                                                                                                                              "host": {
                                                                                                                                                                                                                                                                                                "value": "Human"
                                                                                                                                                                                                                                                                                              },
                                                                                                                                                                                                                                                                                              "custom_location": {
                                                                                                                                                                                                                                                                                                "confidence": {
                                                                                                                                                                                                                                                                                                  "Europe": 1.0
                                                                                                                                                                                                                                                                                                },
                                                                                                                                                                                                                                                                                                "entropy": -1.000088900581841e-12,
                                                                                                                                                                                                                                                                                                "value": "Europe"
                                                                                                                                                                                                                                                                                              },
                                                                                                                                                                                                                                                                                              "num_date": {
                                                                                                                                                                                                                                                                                                "confidence": [
                                                                                                                                                                                                                                                                                                  2021.0260273972603,
                                                                                                                                                                                                                                                                                                  2021.0260273972603
                                                                                                                                                                                                                                                                                                ],
                                                                                                                                                                                                                                                                                                "value": 2021.0260273972603
                                                                                                                                                                                                                                                                                              },
                                                                                                                                                                                                                                                                                              "originating_lab": {
                                                                                                                                                                                                                                                                                                "value": "General Hospital \"Abdulah Nakas\" Sarajevo"
                                                                                                                                                                                                                                                                                              },
                                                                                                                                                                                                                                                                                              "pangolin_lineage": {
                                                                                                                                                                                                                                                                                                "value": "B.1"
                                                                                                                                                                                                                                                                                              },
                                                                                                                                                                                                                                                                                              "recency": {
                                                                                                                                                                                                                                                                                                "value": "One month ago"
                                                                                                                                                                                                                                                                                              },
                                                                                                                                                                                                                                                                                              "region": {
                                                                                                                                                                                                                                                                                                "value": "Europe"
                                                                                                                                                                                                                                                                                              },
                                                                                                                                                                                                                                                                                              "region_exposure": {
                                                                                                                                                                                                                                                                                                "value": "Europe"
                                                                                                                                                                                                                                                                                              },

                                                                                                                                                                                                                                                                                              "subclade_membership": {
                                                                                                                                                                                                                                                                                                "value": "20A"
                                                                                                                                                                                                                                                                                              },
                                                                                                                                                                                                                                                                                              "submitting_lab": {
                                                                                                                                                                                                                                                                                                "value": "Alea Genetic Centre"
                                                                                                                                                                                                                                                                                              },
                                                                                                                                                                                                                                                                                              "url": "https://www.gisaid.org"
                                                                                                                                                                                                                                                                                            }
                                                                                                                                                                                                                                                                                          }
                                                                                                                                                                                                                                                                                        ],
                                                                                                                                                                                                                                                                                        "name": "NODE_0001346",
                                                                                                                                                                                                                                                                                        "node_attrs": {
                                                                                                                                                                                                                                                                                          "clade_membership": {
                                                                                                                                                                                                                                                                                            "value": "20A"
                                                                                                                                                                                                                                                                                          },
                                                                                                                                                                                                                                                                                          "div": 4,
                                                                                                                                                                                                                                                                                          "custom_location": {
                                                                                                                                                                                                                                                                                            "confidence": {
                                                                                                                                                                                                                                                                                              "Asia": 0.003387319671939723,
                                                                                                                                                                                                                                                                                              "Europe": 0.9932407902430963,
                                                                                                                                                                                                                                                                                              "South America": 0.002038364964548843
                                                                                                                                                                                                                                                                                            },
                                                                                                                                                                                                                                                                                            "entropy": 0.04853011124236685,
                                                                                                                                                                                                                                                                                            "value": "Europe"
                                                                                                                                                                                                                                                                                          },
                                                                                                                                                                                                                                                                                          "num_date": {
                                                                                                                                                                                                                                                                                            "confidence": [
                                                                                                                                                                                                                                                                                              2020.8048051958694,
                                                                                                                                                                                                                                                                                              2021.0260273972603
                                                                                                                                                                                                                                                                                            ],
                                                                                                                                                                                                                                                                                            "value": 2020.859002143504
                                                                                                                                                                                                                                                                                          },
                                                                                                                                                                                                                                                                                          "subclade_membership": {
                                                                                                                                                                                                                                                                                            "value": "20A"
                                                                                                                                                                                                                                                                                          }
                                                                                                                                                                                                                                                                                        }
                                                                                                                                                                                                                                                                                      }
                                                                                                                                                                                                                                                                                    ],
                                                                                                                                                                                                                                                                                    "name": "NODE_0001343",
                                                                                                                                                                                                                                                                                    "node_attrs": {
                                                                                                                                                                                                                                                                                      "clade_membership": {
                                                                                                                                                                                                                                                                                        "value": "20A"
                                                                                                                                                                                                                                                                                      },
                                                                                                                                                                                                                                                                                      "div": 4,
                                                                                                                                                                                                                                                                                      "custom_location": {
                                                                                                                                                                                                                                                                                        "confidence": {
                                                                                                                                                                                                                                                                                          "Africa": 0.0012620611532407305,
                                                                                                                                                                                                                                                                                          "Asia": 0.004908965586577081,
                                                                                                                                                                                                                                                                                          "Europe": 0.9898036197909905,
                                                                                                                                                                                                                                                                                          "South America": 0.0029796224926926856
                                                                                                                                                                                                                                                                                        },
                                                                                                                                                                                                                                                                                        "entropy": 0.0694802242808635,
                                                                                                                                                                                                                                                                                        "value": "Europe"
                                                                                                                                                                                                                                                                                      },
                                                                                                                                                                                                                                                                                      "num_date": {
                                                                                                                                                                                                                                                                                        "confidence": [
                                                                                                                                                                                                                                                                                          2020.792633404072,
                                                                                                                                                                                                                                                                                          2020.8813339683907
                                                                                                                                                                                                                                                                                        ],
                                                                                                                                                                                                                                                                                        "value": 2020.8241197330306
                                                                                                                                                                                                                                                                                      },
                                                                                                                                                                                                                                                                                      "subclade_membership": {
                                                                                                                                                                                                                                                                                        "value": "20A"
                                                                                                                                                                                                                                                                                      }
                                                                                                                                                                                                                                                                                    }
                                                                                                                                                                                                                                                                                  },
                                                                                                                                                                                                                                                                                  {
                                                                                                                                                                                                                                                                                    "branch_attrs": {
                                                                                                                                                                                                                                                                                      "mutations": {}
                                                                                                                                                                                                                                                                                    },
                                                                                                                                                                                                                                                                                    "children": [
                                                                                                                                                                                                                                                                                      {
                                                                                                                                                                                                                                                                                        "branch_attrs": {
                                                                                                                                                                                                                                                                                          "mutations": {}
                                                                                                                                                                                                                                                                                        },
                                                                                                                                                                                                                                                                                        "children": [
                                                                                                                                                                                                                                                                                          {
                                                                                                                                                                                                                                                                                            "branch_attrs": {
                                                                                                                                                                                                                                                                                              "mutations": {}
                                                                                                                                                                                                                                                                                            },
                                                                                                                                                                                                                                                                                            "name": "England/204790770/2020",
                                                                                                                                                                                                                                                                                            "node_attrs": {

                                                                                                                                                                                                                                                                                              "author": {
                                                                                                                                                                                                                                                                                                "author": "PHE Covid Sequencing Team et al",
                                                                                                                                                                                                                                                                                                "value": "PHE Covid Sequencing Team et al"
                                                                                                                                                                                                                                                                                              },
                                                                                                                                                                                                                                                                                              "clade_membership": {
                                                                                                                                                                                                                                                                                                "value": "20A"
                                                                                                                                                                                                                                                                                              },
                                                                                                                                                                                                                                                                                              "country": {
                                                                                                                                                                                                                                                                                                "value": "Europe"
                                                                                                                                                                                                                                                                                              },
                                                                                                                                                                                                                                                                                              "div": 4,
                                                                                                                                                                                                                                                                                              "division": {
                                                                                                                                                                                                                                                                                                "value": "Europe"
                                                                                                                                                                                                                                                                                              },
                                                                                                                                                                                                                                                                                              "division_exposure": {
                                                                                                                                                                                                                                                                                                "value": "Europe"
                                                                                                                                                                                                                                                                                              },
                                                                                                                                                                                                                                                                                              "gisaid_epi_isl": {
                                                                                                                                                                                                                                                                                                "value": "EPI_ISL_678760"
                                                                                                                                                                                                                                                                                              },
                                                                                                                                                                                                                                                                                              "host": {
                                                                                                                                                                                                                                                                                                "value": "Human"
                                                                                                                                                                                                                                                                                              },
                                                                                                                                                                                                                                                                                              "custom_location": {
                                                                                                                                                                                                                                                                                                "confidence": {
                                                                                                                                                                                                                                                                                                  "Europe": 1.0
                                                                                                                                                                                                                                                                                                },
                                                                                                                                                                                                                                                                                                "entropy": -1.000088900581841e-12,
                                                                                                                                                                                                                                                                                                "value": "Europe"
                                                                                                                                                                                                                                                                                              },
                                                                                                                                                                                                                                                                                              "num_date": {
                                                                                                                                                                                                                                                                                                "confidence": [
                                                                                                                                                                                                                                                                                                  2020.8756830601094,
                                                                                                                                                                                                                                                                                                  2020.8756830601094
                                                                                                                                                                                                                                                                                                ],
                                                                                                                                                                                                                                                                                                "value": 2020.8756830601094
                                                                                                                                                                                                                                                                                              },
                                                                                                                                                                                                                                                                                              "originating_lab": {
                                                                                                                                                                                                                                                                                                "value": "Respiratory Virus Unit, Microbiology Services Colindale, Public Health England"
                                                                                                                                                                                                                                                                                              },
                                                                                                                                                                                                                                                                                              "pangolin_lineage": {
                                                                                                                                                                                                                                                                                                "value": "B.1"
                                                                                                                                                                                                                                                                                              },
                                                                                                                                                                                                                                                                                              "recency": {
                                                                                                                                                                                                                                                                                                "value": "Older"
                                                                                                                                                                                                                                                                                              },
                                                                                                                                                                                                                                                                                              "region": {
                                                                                                                                                                                                                                                                                                "value": "Europe"
                                                                                                                                                                                                                                                                                              },
                                                                                                                                                                                                                                                                                              "region_exposure": {
                                                                                                                                                                                                                                                                                                "value": "Europe"
                                                                                                                                                                                                                                                                                              },

                                                                                                                                                                                                                                                                                              "subclade_membership": {
                                                                                                                                                                                                                                                                                                "value": "20A"
                                                                                                                                                                                                                                                                                              },
                                                                                                                                                                                                                                                                                              "submitting_lab": {
                                                                                                                                                                                                                                                                                                "value": "COVID-19 Genomics UK (COG-UK) Consortium"
                                                                                                                                                                                                                                                                                              },
                                                                                                                                                                                                                                                                                              "url": "https://www.gisaid.org"
                                                                                                                                                                                                                                                                                            }
                                                                                                                                                                                                                                                                                          },
                                                                                                                                                                                                                                                                                          {
                                                                                                                                                                                                                                                                                            "branch_attrs": {
                                                                                                                                                                                                                                                                                              "mutations": {}
                                                                                                                                                                                                                                                                                            },
                                                                                                                                                                                                                                                                                            "name": "USA/TX-HMH-MCoV-16306/2020",
                                                                                                                                                                                                                                                                                            "node_attrs": {
                                                                                                                                                                                                                                                                                              "author": {
                                                                                                                                                                                                                                                                                                "author": "S. Wesley Long et al",
                                                                                                                                                                                                                                                                                                "value": "S. Wesley Long et al"
                                                                                                                                                                                                                                                                                              },
                                                                                                                                                                                                                                                                                              "clade_membership": {
                                                                                                                                                                                                                                                                                                "value": "20A"
                                                                                                                                                                                                                                                                                              },
                                                                                                                                                                                                                                                                                              "country": {
                                                                                                                                                                                                                                                                                                "value": "North America"
                                                                                                                                                                                                                                                                                              },
                                                                                                                                                                                                                                                                                              "div": 4,
                                                                                                                                                                                                                                                                                              "division": {
                                                                                                                                                                                                                                                                                                "value": "North America"
                                                                                                                                                                                                                                                                                              },
                                                                                                                                                                                                                                                                                              "division_exposure": {
                                                                                                                                                                                                                                                                                                "value": "North America"
                                                                                                                                                                                                                                                                                              },
                                                                                                                                                                                                                                                                                              "gisaid_epi_isl": {
                                                                                                                                                                                                                                                                                                "value": "EPI_ISL_785990"
                                                                                                                                                                                                                                                                                              },
                                                                                                                                                                                                                                                                                              "host": {
                                                                                                                                                                                                                                                                                                "value": "Human"
                                                                                                                                                                                                                                                                                              },
                                                                                                                                                                                                                                                                                              "custom_location": {
                                                                                                                                                                                                                                                                                                "confidence": {
                                                                                                                                                                                                                                                                                                  "North America": 0.9999999999999999
                                                                                                                                                                                                                                                                                                },
                                                                                                                                                                                                                                                                                                "entropy": -9.99866855976916e-13,
                                                                                                                                                                                                                                                                                                "value": "North America"
                                                                                                                                                                                                                                                                                              },
                                                                                                                                                                                                                                                                                              "num_date": {
                                                                                                                                                                                                                                                                                                "confidence": [
                                                                                                                                                                                                                                                                                                  2020.8319672131147,
                                                                                                                                                                                                                                                                                                  2020.8319672131147
                                                                                                                                                                                                                                                                                                ],
                                                                                                                                                                                                                                                                                                "value": 2020.8319672131147
                                                                                                                                                                                                                                                                                              },
                                                                                                                                                                                                                                                                                              "originating_lab": {
                                                                                                                                                                                                                                                                                                "value": "Houston Methodist Hospital"
                                                                                                                                                                                                                                                                                              },
                                                                                                                                                                                                                                                                                              "pangolin_lineage": {
                                                                                                                                                                                                                                                                                                "value": "B.1"
                                                                                                                                                                                                                                                                                              },
                                                                                                                                                                                                                                                                                              "recency": {
                                                                                                                                                                                                                                                                                                "value": "Older"
                                                                                                                                                                                                                                                                                              },
                                                                                                                                                                                                                                                                                              "region": {
                                                                                                                                                                                                                                                                                                "value": "North America"
                                                                                                                                                                                                                                                                                              },
                                                                                                                                                                                                                                                                                              "region_exposure": {
                                                                                                                                                                                                                                                                                                "value": "North America"
                                                                                                                                                                                                                                                                                              },
                                                                                                                                                                                                                                                                                              "subclade_membership": {
                                                                                                                                                                                                                                                                                                "value": "20A"
                                                                                                                                                                                                                                                                                              },
                                                                                                                                                                                                                                                                                              "submitting_lab": {
                                                                                                                                                                                                                                                                                                "value": "Houston Methodist Hospital"
                                                                                                                                                                                                                                                                                              },
                                                                                                                                                                                                                                                                                              "url": "https://www.gisaid.org"
                                                                                                                                                                                                                                                                                            }
                                                                                                                                                                                                                                                                                          }
                                                                                                                                                                                                                                                                                        ],
                                                                                                                                                                                                                                                                                        "name": "NODE_0001350",
                                                                                                                                                                                                                                                                                        "node_attrs": {
                                                                                                                                                                                                                                                                                          "clade_membership": {
                                                                                                                                                                                                                                                                                            "value": "20A"
                                                                                                                                                                                                                                                                                          },
                                                                                                                                                                                                                                                                                          "div": 4,
                                                                                                                                                                                                                                                                                          "custom_location": {
                                                                                                                                                                                                                                                                                            "confidence": {
                                                                                                                                                                                                                                                                                              "Asia": 0.006245592366094016,
                                                                                                                                                                                                                                                                                              "Europe": 0.8451820347422753,
                                                                                                                                                                                                                                                                                              "North America": 0.13521622080843546,
                                                                                                                                                                                                                                                                                              "South America": 0.011108084708571164
                                                                                                                                                                                                                                                                                            },
                                                                                                                                                                                                                                                                                            "entropy": 0.5088321609719872,
                                                                                                                                                                                                                                                                                            "value": "Europe"
                                                                                                                                                                                                                                                                                          },
                                                                                                                                                                                                                                                                                          "num_date": {
                                                                                                                                                                                                                                                                                            "confidence": [
                                                                                                                                                                                                                                                                                              2020.8082482439,
                                                                                                                                                                                                                                                                                              2020.8319672131147
                                                                                                                                                                                                                                                                                            ],
                                                                                                                                                                                                                                                                                            "value": 2020.8319672131147
                                                                                                                                                                                                                                                                                          },
                                                                                                                                                                                                                                                                                          "subclade_membership": {
                                                                                                                                                                                                                                                                                            "value": "20A"
                                                                                                                                                                                                                                                                                          }
                                                                                                                                                                                                                                                                                        }
                                                                                                                                                                                                                                                                                      },
                                                                                                                                                                                                                                                                                      {
                                                                                                                                                                                                                                                                                        "branch_attrs": {
                                                                                                                                                                                                                                                                                          "mutations": {}
                                                                                                                                                                                                                                                                                        },
                                                                                                                                                                                                                                                                                        "children": [
                                                                                                                                                                                                                                                                                          {
                                                                                                                                                                                                                                                                                            "branch_attrs": {
                                                                                                                                                                                                                                                                                              "labels": {
                                                                                                                                                                                                                                                                                                "aa": "ORF7b: H37L"
                                                                                                                                                                                                                                                                                              },
                                                                                                                                                                                                                                                                                              "mutations": {
                                                                                                                                                                                                                                                                                                "ORF7b": [
                                                                                                                                                                                                                                                                                                  "H37L"
                                                                                                                                                                                                                                                                                                ],
                                                                                                                                                                                                                                                                                                "nuc": [
                                                                                                                                                                                                                                                                                                  "T16242A",
                                                                                                                                                                                                                                                                                                  "A27865T",
                                                                                                                                                                                                                                                                                                  "T27866A",
                                                                                                                                                                                                                                                                                                  "C27920T"
                                                                                                                                                                                                                                                                                                ]
                                                                                                                                                                                                                                                                                              }
                                                                                                                                                                                                                                                                                            },
                                                                                                                                                                                                                                                                                            "name": "Denmark/DCGC-44500/2021",
                                                                                                                                                                                                                                                                                            "node_attrs": {
                                                                                                                                                                                                                                                                                              "author": {
                                                                                                                                                                                                                                                                                                "author": "Danish Covid-19 Genome Consortium et al",
                                                                                                                                                                                                                                                                                                "value": "Danish Covid-19 Genome Consortium et al"
                                                                                                                                                                                                                                                                                              },
                                                                                                                                                                                                                                                                                              "clade_membership": {
                                                                                                                                                                                                                                                                                                "value": "20A"
                                                                                                                                                                                                                                                                                              },
                                                                                                                                                                                                                                                                                              "country": {
                                                                                                                                                                                                                                                                                                "value": "Europe"
                                                                                                                                                                                                                                                                                              },
                                                                                                                                                                                                                                                                                              "div": 8,
                                                                                                                                                                                                                                                                                              "division": {
                                                                                                                                                                                                                                                                                                "value": "Europe"
                                                                                                                                                                                                                                                                                              },
                                                                                                                                                                                                                                                                                              "division_exposure": {
                                                                                                                                                                                                                                                                                                "value": "Europe"
                                                                                                                                                                                                                                                                                              },
                                                                                                                                                                                                                                                                                              "gisaid_epi_isl": {
                                                                                                                                                                                                                                                                                                "value": "EPI_ISL_1024878"
                                                                                                                                                                                                                                                                                              },
                                                                                                                                                                                                                                                                                              "host": {
                                                                                                                                                                                                                                                                                                "value": "Human"
                                                                                                                                                                                                                                                                                              },
                                                                                                                                                                                                                                                                                              "custom_location": {
                                                                                                                                                                                                                                                                                                "confidence": {
                                                                                                                                                                                                                                                                                                  "Europe": 1.0
                                                                                                                                                                                                                                                                                                },
                                                                                                                                                                                                                                                                                                "entropy": -1.000088900581841e-12,
                                                                                                                                                                                                                                                                                                "value": "Europe"
                                                                                                                                                                                                                                                                                              },
                                                                                                                                                                                                                                                                                              "num_date": {
                                                                                                                                                                                                                                                                                                "confidence": [
                                                                                                                                                                                                                                                                                                  2021.0863013698631,
                                                                                                                                                                                                                                                                                                  2021.0863013698631
                                                                                                                                                                                                                                                                                                ],
                                                                                                                                                                                                                                                                                                "value": 2021.0863013698631
                                                                                                                                                                                                                                                                                              },
                                                                                                                                                                                                                                                                                              "originating_lab": {
                                                                                                                                                                                                                                                                                                "value": "Department of Virus and Microbiological Special Diagnostics, Statens Serum Institut, Copenhagen, Denmark"
                                                                                                                                                                                                                                                                                              },
                                                                                                                                                                                                                                                                                              "pangolin_lineage": {
                                                                                                                                                                                                                                                                                                "value": "B.1"
                                                                                                                                                                                                                                                                                              },
                                                                                                                                                                                                                                                                                              "recency": {
                                                                                                                                                                                                                                                                                                "value": "One month ago"
                                                                                                                                                                                                                                                                                              },
                                                                                                                                                                                                                                                                                              "region": {
                                                                                                                                                                                                                                                                                                "value": "Europe"
                                                                                                                                                                                                                                                                                              },
                                                                                                                                                                                                                                                                                              "region_exposure": {
                                                                                                                                                                                                                                                                                                "value": "Europe"
                                                                                                                                                                                                                                                                                              },
                                                                                                                                                                                                                                                                                              "subclade_membership": {
                                                                                                                                                                                                                                                                                                "value": "20A"
                                                                                                                                                                                                                                                                                              },
                                                                                                                                                                                                                                                                                              "submitting_lab": {
                                                                                                                                                                                                                                                                                                "value": "Aalborg University"
                                                                                                                                                                                                                                                                                              },
                                                                                                                                                                                                                                                                                              "url": "https://www.gisaid.org"
                                                                                                                                                                                                                                                                                            }
                                                                                                                                                                                                                                                                                          },
                                                                                                                                                                                                                                                                                          {
                                                                                                                                                                                                                                                                                            "branch_attrs": {
                                                                                                                                                                                                                                                                                              "mutations": {}
                                                                                                                                                                                                                                                                                            },
                                                                                                                                                                                                                                                                                            "children": [
                                                                                                                                                                                                                                                                                              {
                                                                                                                                                                                                                                                                                                "branch_attrs": {
                                                                                                                                                                                                                                                                                                  "mutations": {}
                                                                                                                                                                                                                                                                                                },
                                                                                                                                                                                                                                                                                                "children": [
                                                                                                                                                                                                                                                                                                  {
                                                                                                                                                                                                                                                                                                    "branch_attrs": {
                                                                                                                                                                                                                                                                                                      "mutations": {}
                                                                                                                                                                                                                                                                                                    },
                                                                                                                                                                                                                                                                                                    "name": "Spain/CT-ISCIII-2017687/2020",
                                                                                                                                                                                                                                                                                                    "node_attrs": {

                                                                                                                                                                                                                                                                                                      "author": {
                                                                                                                                                                                                                                                                                                        "author": "Iglesias-Caballero et al",
                                                                                                                                                                                                                                                                                                        "value": "Iglesias-Caballero et al A"
                                                                                                                                                                                                                                                                                                      },
                                                                                                                                                                                                                                                                                                      "clade_membership": {
                                                                                                                                                                                                                                                                                                        "value": "20A"
                                                                                                                                                                                                                                                                                                      },
                                                                                                                                                                                                                                                                                                      "country": {
```
