## Supplementary Data 2 for "Emergence of the novel SARS-CoV-2 lineage P.4.1 and massive spread of P.2 in South Brazil": ncov_CVL_RS_South_America_14Abr2021.json (part 18 of 64)

```
                                                                                                                                                                                                                                                                                                        "value": "Europe"
                                                                                                                                                                                                                                                                                                      },
                                                                                                                                                                                                                                                                                                      "div": 4,
                                                                                                                                                                                                                                                                                                      "division": {
                                                                                                                                                                                                                                                                                                        "value": "Europe"
                                                                                                                                                                                                                                                                                                      },
                                                                                                                                                                                                                                                                                                      "division_exposure": {
                                                                                                                                                                                                                                                                                                        "value": "Europe"
                                                                                                                                                                                                                                                                                                      },
                                                                                                                                                                                                                                                                                                      "gisaid_epi_isl": {
                                                                                                                                                                                                                                                                                                        "value": "EPI_ISL_802728"
                                                                                                                                                                                                                                                                                                      },
                                                                                                                                                                                                                                                                                                      "host": {
                                                                                                                                                                                                                                                                                                        "value": "Human"
                                                                                                                                                                                                                                                                                                      },
                                                                                                                                                                                                                                                                                                      "custom_location": {
                                                                                                                                                                                                                                                                                                        "confidence": {
                                                                                                                                                                                                                                                                                                          "Europe": 1.0
                                                                                                                                                                                                                                                                                                        },
                                                                                                                                                                                                                                                                                                        "entropy": -1.000088900581841e-12,
                                                                                                                                                                                                                                                                                                        "value": "Europe"
                                                                                                                                                                                                                                                                                                      },
                                                                                                                                                                                                                                                                                                      "num_date": {
                                                                                                                                                                                                                                                                                                        "confidence": [
                                                                                                                                                                                                                                                                                                          2020.8565573770493,
                                                                                                                                                                                                                                                                                                          2020.8565573770493
                                                                                                                                                                                                                                                                                                        ],
                                                                                                                                                                                                                                                                                                        "value": 2020.8565573770493
                                                                                                                                                                                                                                                                                                      },
                                                                                                                                                                                                                                                                                                      "originating_lab": {
                                                                                                                                                                                                                                                                                                        "value": "Hospital Cl\u00ednic de Barcelona"
                                                                                                                                                                                                                                                                                                      },
                                                                                                                                                                                                                                                                                                      "pangolin_lineage": {
                                                                                                                                                                                                                                                                                                        "value": "B.1"
                                                                                                                                                                                                                                                                                                      },
                                                                                                                                                                                                                                                                                                      "recency": {
                                                                                                                                                                                                                                                                                                        "value": "Older"
                                                                                                                                                                                                                                                                                                      },
                                                                                                                                                                                                                                                                                                      "region": {
                                                                                                                                                                                                                                                                                                        "value": "Europe"
                                                                                                                                                                                                                                                                                                      },
                                                                                                                                                                                                                                                                                                      "region_exposure": {
                                                                                                                                                                                                                                                                                                        "value": "Europe"
                                                                                                                                                                                                                                                                                                      },

                                                                                                                                                                                                                                                                                                      "subclade_membership": {
                                                                                                                                                                                                                                                                                                        "value": "20A"
                                                                                                                                                                                                                                                                                                      },
                                                                                                                                                                                                                                                                                                      "submitting_lab": {
                                                                                                                                                                                                                                                                                                        "value": "Instituto de Salud Carlos III"
                                                                                                                                                                                                                                                                                                      },
                                                                                                                                                                                                                                                                                                      "url": "https://www.gisaid.org"
                                                                                                                                                                                                                                                                                                    }
                                                                                                                                                                                                                                                                                                  },
                                                                                                                                                                                                                                                                                                  {
                                                                                                                                                                                                                                                                                                    "branch_attrs": {
                                                                                                                                                                                                                                                                                                      "mutations": {}
                                                                                                                                                                                                                                                                                                    },
                                                                                                                                                                                                                                                                                                    "name": "USA/TX-HMH-MCoV-18130/2020",
                                                                                                                                                                                                                                                                                                    "node_attrs": {
                                                                                                                                                                                                                                                                                                      "author": {
                                                                                                                                                                                                                                                                                                        "author": "S. Wesley Long et al",
                                                                                                                                                                                                                                                                                                        "value": "S. Wesley Long et al"
                                                                                                                                                                                                                                                                                                      },
                                                                                                                                                                                                                                                                                                      "clade_membership": {
                                                                                                                                                                                                                                                                                                        "value": "20A"
                                                                                                                                                                                                                                                                                                      },
                                                                                                                                                                                                                                                                                                      "country": {
                                                                                                                                                                                                                                                                                                        "value": "North America"
                                                                                                                                                                                                                                                                                                      },
                                                                                                                                                                                                                                                                                                      "div": 4,
                                                                                                                                                                                                                                                                                                      "division": {
                                                                                                                                                                                                                                                                                                        "value": "North America"
                                                                                                                                                                                                                                                                                                      },
                                                                                                                                                                                                                                                                                                      "division_exposure": {
                                                                                                                                                                                                                                                                                                        "value": "North America"
                                                                                                                                                                                                                                                                                                      },
                                                                                                                                                                                                                                                                                                      "gisaid_epi_isl": {
                                                                                                                                                                                                                                                                                                        "value": "EPI_ISL_784478"
                                                                                                                                                                                                                                                                                                      },
                                                                                                                                                                                                                                                                                                      "host": {
                                                                                                                                                                                                                                                                                                        "value": "Human"
                                                                                                                                                                                                                                                                                                      },
                                                                                                                                                                                                                                                                                                      "custom_location": {
                                                                                                                                                                                                                                                                                                        "confidence": {
                                                                                                                                                                                                                                                                                                          "North America": 1.0
                                                                                                                                                                                                                                                                                                        },
                                                                                                                                                                                                                                                                                                        "entropy": -1.000088900581841e-12,
                                                                                                                                                                                                                                                                                                        "value": "North America"
                                                                                                                                                                                                                                                                                                      },
                                                                                                                                                                                                                                                                                                      "num_date": {
                                                                                                                                                                                                                                                                                                        "confidence": [
                                                                                                                                                                                                                                                                                                          2020.8674863387978,
                                                                                                                                                                                                                                                                                                          2020.8674863387978
                                                                                                                                                                                                                                                                                                        ],
                                                                                                                                                                                                                                                                                                        "value": 2020.8674863387978
                                                                                                                                                                                                                                                                                                      },
                                                                                                                                                                                                                                                                                                      "originating_lab": {
                                                                                                                                                                                                                                                                                                        "value": "Houston Methodist Hospital"
                                                                                                                                                                                                                                                                                                      },
                                                                                                                                                                                                                                                                                                      "pangolin_lineage": {
                                                                                                                                                                                                                                                                                                        "value": "B.1"
                                                                                                                                                                                                                                                                                                      },
                                                                                                                                                                                                                                                                                                      "recency": {
                                                                                                                                                                                                                                                                                                        "value": "Older"
                                                                                                                                                                                                                                                                                                      },
                                                                                                                                                                                                                                                                                                      "region": {
                                                                                                                                                                                                                                                                                                        "value": "North America"
                                                                                                                                                                                                                                                                                                      },
                                                                                                                                                                                                                                                                                                      "region_exposure": {
                                                                                                                                                                                                                                                                                                        "value": "North America"
                                                                                                                                                                                                                                                                                                      },
                                                                                                                                                                                                                                                                                                      "subclade_membership": {
                                                                                                                                                                                                                                                                                                        "value": "20A"
                                                                                                                                                                                                                                                                                                      },
                                                                                                                                                                                                                                                                                                      "submitting_lab": {
                                                                                                                                                                                                                                                                                                        "value": "Houston Methodist Hospital"
                                                                                                                                                                                                                                                                                                      },
                                                                                                                                                                                                                                                                                                      "url": "https://www.gisaid.org"
                                                                                                                                                                                                                                                                                                    }
                                                                                                                                                                                                                                                                                                  }
                                                                                                                                                                                                                                                                                                ],
                                                                                                                                                                                                                                                                                                "name": "NODE_0001354",
                                                                                                                                                                                                                                                                                                "node_attrs": {
                                                                                                                                                                                                                                                                                                  "clade_membership": {
                                                                                                                                                                                                                                                                                                    "value": "20A"
                                                                                                                                                                                                                                                                                                  },
                                                                                                                                                                                                                                                                                                  "div": 4,
                                                                                                                                                                                                                                                                                                  "custom_location": {
                                                                                                                                                                                                                                                                                                    "confidence": {
                                                                                                                                                                                                                                                                                                      "Asia": 0.004061640631879289,
                                                                                                                                                                                                                                                                                                      "Europe": 0.5144763745176926,
                                                                                                                                                                                                                                                                                                      "North America": 0.47094967299908325,
                                                                                                                                                                                                                                                                                                      "South America": 0.009013923894060678
                                                                                                                                                                                                                                                                                                    },
                                                                                                                                                                                                                                                                                                    "entropy": 0.7715966556693103,
                                                                                                                                                                                                                                                                                                    "value": "Europe"
                                                                                                                                                                                                                                                                                                  },
                                                                                                                                                                                                                                                                                                  "num_date": {
                                                                                                                                                                                                                                                                                                    "confidence": [
                                                                                                                                                                                                                                                                                                      2020.8298270401765,
                                                                                                                                                                                                                                                                                                      2020.8565573770493
                                                                                                                                                                                                                                                                                                    ],
                                                                                                                                                                                                                                                                                                    "value": 2020.8565573770493
                                                                                                                                                                                                                                                                                                  },
                                                                                                                                                                                                                                                                                                  "subclade_membership": {
                                                                                                                                                                                                                                                                                                    "value": "20A"
                                                                                                                                                                                                                                                                                                  }
                                                                                                                                                                                                                                                                                                }
                                                                                                                                                                                                                                                                                              },
                                                                                                                                                                                                                                                                                              {
                                                                                                                                                                                                                                                                                                "branch_attrs": {
                                                                                                                                                                                                                                                                                                  "mutations": {}
                                                                                                                                                                                                                                                                                                },
                                                                                                                                                                                                                                                                                                "children": [
                                                                                                                                                                                                                                                                                                  {
                                                                                                                                                                                                                                                                                                    "branch_attrs": {
                                                                                                                                                                                                                                                                                                      "mutations": {}
                                                                                                                                                                                                                                                                                                    },
                                                                                                                                                                                                                                                                                                    "children": [
                                                                                                                                                                                                                                                                                                      {
                                                                                                                                                                                                                                                                                                        "branch_attrs": {
                                                                                                                                                                                                                                                                                                          "mutations": {}
                                                                                                                                                                                                                                                                                                        },
                                                                                                                                                                                                                                                                                                        "name": "France/IDF_PSL_480/2020",
                                                                                                                                                                                                                                                                                                        "node_attrs": {

                                                                                                                                                                                                                                                                                                          "author": {
                                                                                                                                                                                                                                                                                                            "author": "Valentin Leducq et al",
                                                                                                                                                                                                                                                                                                            "value": "Valentin Leducq et al"
                                                                                                                                                                                                                                                                                                          },
                                                                                                                                                                                                                                                                                                          "clade_membership": {
                                                                                                                                                                                                                                                                                                            "value": "20A"
                                                                                                                                                                                                                                                                                                          },
                                                                                                                                                                                                                                                                                                          "country": {
                                                                                                                                                                                                                                                                                                            "value": "Europe"
                                                                                                                                                                                                                                                                                                          },
                                                                                                                                                                                                                                                                                                          "div": 4,
                                                                                                                                                                                                                                                                                                          "division": {
                                                                                                                                                                                                                                                                                                            "value": "Europe"
                                                                                                                                                                                                                                                                                                          },
                                                                                                                                                                                                                                                                                                          "division_exposure": {
                                                                                                                                                                                                                                                                                                            "value": "Europe"
                                                                                                                                                                                                                                                                                                          },
                                                                                                                                                                                                                                                                                                          "gisaid_epi_isl": {
                                                                                                                                                                                                                                                                                                            "value": "EPI_ISL_1015200"
                                                                                                                                                                                                                                                                                                          },
                                                                                                                                                                                                                                                                                                          "host": {
                                                                                                                                                                                                                                                                                                            "value": "Human"
                                                                                                                                                                                                                                                                                                          },
                                                                                                                                                                                                                                                                                                          "custom_location": {
                                                                                                                                                                                                                                                                                                            "confidence": {
                                                                                                                                                                                                                                                                                                              "Europe": 1.0
                                                                                                                                                                                                                                                                                                            },
                                                                                                                                                                                                                                                                                                            "entropy": -1.000088900581841e-12,
                                                                                                                                                                                                                                                                                                            "value": "Europe"
                                                                                                                                                                                                                                                                                                          },
                                                                                                                                                                                                                                                                                                          "num_date": {
                                                                                                                                                                                                                                                                                                            "confidence": [
                                                                                                                                                                                                                                                                                                              2020.8756830601094,
                                                                                                                                                                                                                                                                                                              2020.8756830601094
                                                                                                                                                                                                                                                                                                            ],
                                                                                                                                                                                                                                                                                                            "value": 2020.8756830601094
                                                                                                                                                                                                                                                                                                          },
                                                                                                                                                                                                                                                                                                          "originating_lab": {
                                                                                                                                                                                                                                                                                                            "value": "Department of Virology, Piti\u00e9-Salp\u00eatri\u00e8re hospital"
                                                                                                                                                                                                                                                                                                          },
                                                                                                                                                                                                                                                                                                          "pangolin_lineage": {
                                                                                                                                                                                                                                                                                                            "value": "B.1"
                                                                                                                                                                                                                                                                                                          },
                                                                                                                                                                                                                                                                                                          "recency": {
                                                                                                                                                                                                                                                                                                            "value": "One month ago"
                                                                                                                                                                                                                                                                                                          },
                                                                                                                                                                                                                                                                                                          "region": {
                                                                                                                                                                                                                                                                                                            "value": "Europe"
                                                                                                                                                                                                                                                                                                          },
                                                                                                                                                                                                                                                                                                          "region_exposure": {
                                                                                                                                                                                                                                                                                                            "value": "Europe"
                                                                                                                                                                                                                                                                                                          },

                                                                                                                                                                                                                                                                                                          "subclade_membership": {
                                                                                                                                                                                                                                                                                                            "value": "20A"
                                                                                                                                                                                                                                                                                                          },
                                                                                                                                                                                                                                                                                                          "submitting_lab": {
                                                                                                                                                                                                                                                                                                            "value": "Department of Virology, Piti\u00e9-Salp\u00eatri\u00e8re hospital"
                                                                                                                                                                                                                                                                                                          },
                                                                                                                                                                                                                                                                                                          "url": "https://www.gisaid.org"
                                                                                                                                                                                                                                                                                                        }
                                                                                                                                                                                                                                                                                                      },
                                                                                                                                                                                                                                                                                                      {
                                                                                                                                                                                                                                                                                                        "branch_attrs": {
                                                                                                                                                                                                                                                                                                          "mutations": {}
                                                                                                                                                                                                                                                                                                        },
                                                                                                                                                                                                                                                                                                        "name": "USA/TX-HMH-MCoV-18278/2020",
                                                                                                                                                                                                                                                                                                        "node_attrs": {
                                                                                                                                                                                                                                                                                                          "author": {
                                                                                                                                                                                                                                                                                                            "author": "S. Wesley Long et al",
                                                                                                                                                                                                                                                                                                            "value": "S. Wesley Long et al"
                                                                                                                                                                                                                                                                                                          },
                                                                                                                                                                                                                                                                                                          "clade_membership": {
                                                                                                                                                                                                                                                                                                            "value": "20A"
                                                                                                                                                                                                                                                                                                          },
                                                                                                                                                                                                                                                                                                          "country": {
                                                                                                                                                                                                                                                                                                            "value": "North America"
                                                                                                                                                                                                                                                                                                          },
                                                                                                                                                                                                                                                                                                          "div": 4,
                                                                                                                                                                                                                                                                                                          "division": {
                                                                                                                                                                                                                                                                                                            "value": "North America"
                                                                                                                                                                                                                                                                                                          },
                                                                                                                                                                                                                                                                                                          "division_exposure": {
                                                                                                                                                                                                                                                                                                            "value": "North America"
                                                                                                                                                                                                                                                                                                          },
                                                                                                                                                                                                                                                                                                          "gisaid_epi_isl": {
                                                                                                                                                                                                                                                                                                            "value": "EPI_ISL_784626"
                                                                                                                                                                                                                                                                                                          },
                                                                                                                                                                                                                                                                                                          "host": {
                                                                                                                                                                                                                                                                                                            "value": "Human"
                                                                                                                                                                                                                                                                                                          },
                                                                                                                                                                                                                                                                                                          "custom_location": {
                                                                                                                                                                                                                                                                                                            "confidence": {
                                                                                                                                                                                                                                                                                                              "North America": 1.0
                                                                                                                                                                                                                                                                                                            },
                                                                                                                                                                                                                                                                                                            "entropy": -1.000088900581841e-12,
                                                                                                                                                                                                                                                                                                            "value": "North America"
                                                                                                                                                                                                                                                                                                          },
                                                                                                                                                                                                                                                                                                          "num_date": {
                                                                                                                                                                                                                                                                                                            "confidence": [
                                                                                                                                                                                                                                                                                                              2020.8784153005465,
                                                                                                                                                                                                                                                                                                              2020.8784153005465
                                                                                                                                                                                                                                                                                                            ],
                                                                                                                                                                                                                                                                                                            "value": 2020.8784153005465
                                                                                                                                                                                                                                                                                                          },
                                                                                                                                                                                                                                                                                                          "originating_lab": {
                                                                                                                                                                                                                                                                                                            "value": "Houston Methodist Hospital"
                                                                                                                                                                                                                                                                                                          },
                                                                                                                                                                                                                                                                                                          "pangolin_lineage": {
                                                                                                                                                                                                                                                                                                            "value": "B.1"
                                                                                                                                                                                                                                                                                                          },
                                                                                                                                                                                                                                                                                                          "recency": {
                                                                                                                                                                                                                                                                                                            "value": "Older"
                                                                                                                                                                                                                                                                                                          },
                                                                                                                                                                                                                                                                                                          "region": {
                                                                                                                                                                                                                                                                                                            "value": "North America"
                                                                                                                                                                                                                                                                                                          },
                                                                                                                                                                                                                                                                                                          "region_exposure": {
                                                                                                                                                                                                                                                                                                            "value": "North America"
                                                                                                                                                                                                                                                                                                          },
                                                                                                                                                                                                                                                                                                          "subclade_membership": {
                                                                                                                                                                                                                                                                                                            "value": "20A"
                                                                                                                                                                                                                                                                                                          },
                                                                                                                                                                                                                                                                                                          "submitting_lab": {
                                                                                                                                                                                                                                                                                                            "value": "Houston Methodist Hospital"
                                                                                                                                                                                                                                                                                                          },
                                                                                                                                                                                                                                                                                                          "url": "https://www.gisaid.org"
                                                                                                                                                                                                                                                                                                        }
                                                                                                                                                                                                                                                                                                      }
                                                                                                                                                                                                                                                                                                    ],
                                                                                                                                                                                                                                                                                                    "name": "NODE_0001356",
                                                                                                                                                                                                                                                                                                    "node_attrs": {
                                                                                                                                                                                                                                                                                                      "clade_membership": {
                                                                                                                                                                                                                                                                                                        "value": "20A"
                                                                                                                                                                                                                                                                                                      },
                                                                                                                                                                                                                                                                                                      "div": 4,
                                                                                                                                                                                                                                                                                                      "custom_location": {
                                                                                                                                                                                                                                                                                                        "confidence": {
                                                                                                                                                                                                                                                                                                          "Asia": 0.002814654975513503,
                                                                                                                                                                                                                                                                                                          "Europe": 0.3429530662990008,
                                                                                                                                                                                                                                                                                                          "North America": 0.6462676233369382,
                                                                                                                                                                                                                                                                                                          "South America": 0.006907409760222627
                                                                                                                                                                                                                                                                                                        },
                                                                                                                                                                                                                                                                                                        "entropy": 0.7076304439866364,
                                                                                                                                                                                                                                                                                                        "value": "North America"
                                                                                                                                                                                                                                                                                                      },
                                                                                                                                                                                                                                                                                                      "num_date": {
                                                                                                                                                                                                                                                                                                        "confidence": [
                                                                                                                                                                                                                                                                                                          2020.8432819093068,
                                                                                                                                                                                                                                                                                                          2020.8756830601094
                                                                                                                                                                                                                                                                                                        ],
                                                                                                                                                                                                                                                                                                        "value": 2020.8756830601094
                                                                                                                                                                                                                                                                                                      },
                                                                                                                                                                                                                                                                                                      "subclade_membership": {
                                                                                                                                                                                                                                                                                                        "value": "20A"
                                                                                                                                                                                                                                                                                                      }
                                                                                                                                                                                                                                                                                                    }
                                                                                                                                                                                                                                                                                                  },
                                                                                                                                                                                                                                                                                                  {
                                                                                                                                                                                                                                                                                                    "branch_attrs": {
                                                                                                                                                                                                                                                                                                      "mutations": {}
                                                                                                                                                                                                                                                                                                    },
                                                                                                                                                                                                                                                                                                    "children": [
                                                                                                                                                                                                                                                                                                      {
                                                                                                                                                                                                                                                                                                        "branch_attrs": {
                                                                                                                                                                                                                                                                                                          "mutations": {}
                                                                                                                                                                                                                                                                                                        },
                                                                                                                                                                                                                                                                                                        "children": [
                                                                                                                                                                                                                                                                                                          {
                                                                                                                                                                                                                                                                                                            "branch_attrs": {
                                                                                                                                                                                                                                                                                                              "mutations": {}
                                                                                                                                                                                                                                                                                                            },
                                                                                                                                                                                                                                                                                                            "children": [
                                                                                                                                                                                                                                                                                                              {
                                                                                                                                                                                                                                                                                                                "branch_attrs": {
                                                                                                                                                                                                                                                                                                                  "mutations": {}
                                                                                                                                                                                                                                                                                                                },
                                                                                                                                                                                                                                                                                                                "name": "Mexico/QUE-InDRE_295/2020",
                                                                                                                                                                                                                                                                                                                "node_attrs": {

                                                                                                                                                                                                                                                                                                                  "author": {
                                                                                                                                                                                                                                                                                                                    "author": "Claudia Wong-Arambula et al",
                                                                                                                                                                                                                                                                                                                    "value": "Claudia Wong-Arambula et al"
                                                                                                                                                                                                                                                                                                                  },
                                                                                                                                                                                                                                                                                                                  "clade_membership": {
                                                                                                                                                                                                                                                                                                                    "value": "20A"
                                                                                                                                                                                                                                                                                                                  },
                                                                                                                                                                                                                                                                                                                  "country": {
                                                                                                                                                                                                                                                                                                                    "value": "North America"
                                                                                                                                                                                                                                                                                                                  },
                                                                                                                                                                                                                                                                                                                  "div": 4,
                                                                                                                                                                                                                                                                                                                  "division": {
                                                                                                                                                                                                                                                                                                                    "value": "North America"
                                                                                                                                                                                                                                                                                                                  },
                                                                                                                                                                                                                                                                                                                  "division_exposure": {
                                                                                                                                                                                                                                                                                                                    "value": "North America"
                                                                                                                                                                                                                                                                                                                  },
                                                                                                                                                                                                                                                                                                                  "gisaid_epi_isl": {
                                                                                                                                                                                                                                                                                                                    "value": "EPI_ISL_1060730"
                                                                                                                                                                                                                                                                                                                  },
                                                                                                                                                                                                                                                                                                                  "host": {
                                                                                                                                                                                                                                                                                                                    "value": "Human"
                                                                                                                                                                                                                                                                                                                  },
                                                                                                                                                                                                                                                                                                                  "custom_location": {
                                                                                                                                                                                                                                                                                                                    "confidence": {
                                                                                                                                                                                                                                                                                                                      "North America": 1.0
                                                                                                                                                                                                                                                                                                                    },
                                                                                                                                                                                                                                                                                                                    "entropy": -1.000088900581841e-12,
                                                                                                                                                                                                                                                                                                                    "value": "North America"
                                                                                                                                                                                                                                                                                                                  },
                                                                                                                                                                                                                                                                                                                  "num_date": {
                                                                                                                                                                                                                                                                                                                    "confidence": [
                                                                                                                                                                                                                                                                                                                      2020.8948087431695,
                                                                                                                                                                                                                                                                                                                      2020.8948087431695
                                                                                                                                                                                                                                                                                                                    ],
                                                                                                                                                                                                                                                                                                                    "value": 2020.8948087431695
                                                                                                                                                                                                                                                                                                                  },
                                                                                                                                                                                                                                                                                                                  "originating_lab": {
                                                                                                                                                                                                                                                                                                                    "value": "Instituto de Diagnostico y Referencia Epidemiologicos (INDRE)_RNLSP"
                                                                                                                                                                                                                                                                                                                  },
                                                                                                                                                                                                                                                                                                                  "pangolin_lineage": {
                                                                                                                                                                                                                                                                                                                    "value": "B.1"
                                                                                                                                                                                                                                                                                                                  },
                                                                                                                                                                                                                                                                                                                  "recency": {
                                                                                                                                                                                                                                                                                                                    "value": "One week ago"
                                                                                                                                                                                                                                                                                                                  },
                                                                                                                                                                                                                                                                                                                  "region": {
                                                                                                                                                                                                                                                                                                                    "value": "North America"
                                                                                                                                                                                                                                                                                                                  },
                                                                                                                                                                                                                                                                                                                  "region_exposure": {
                                                                                                                                                                                                                                                                                                                    "value": "North America"
                                                                                                                                                                                                                                                                                                                  },

                                                                                                                                                                                                                                                                                                                  "subclade_membership": {
                                                                                                                                                                                                                                                                                                                    "value": "20A"
                                                                                                                                                                                                                                                                                                                  },
                                                                                                                                                                                                                                                                                                                  "submitting_lab": {
                                                                                                                                                                                                                                                                                                                    "value": "Instituto de Diagnostico y Referencia Epidemiologicos (INDRE)"
                                                                                                                                                                                                                                                                                                                  },
                                                                                                                                                                                                                                                                                                                  "url": "https://www.gisaid.org"
                                                                                                                                                                                                                                                                                                                }
                                                                                                                                                                                                                                                                                                              },
                                                                                                                                                                                                                                                                                                              {
                                                                                                                                                                                                                                                                                                                "branch_attrs": {
                                                                                                                                                                                                                                                                                                                  "mutations": {}
                                                                                                                                                                                                                                                                                                                },
                                                                                                                                                                                                                                                                                                                "name": "Switzerland/ZH-ETHZ-370517/2020",
                                                                                                                                                                                                                                                                                                                "node_attrs": {
                                                                                                                                                                                                                                                                                                                  "author": {
                                                                                                                                                                                                                                                                                                                    "author": "Christian Beisel et al",
                                                                                                                                                                                                                                                                                                                    "value": "Christian Beisel et al"
                                                                                                                                                                                                                                                                                                                  },
                                                                                                                                                                                                                                                                                                                  "clade_membership": {
                                                                                                                                                                                                                                                                                                                    "value": "20A"
                                                                                                                                                                                                                                                                                                                  },
                                                                                                                                                                                                                                                                                                                  "country": {
                                                                                                                                                                                                                                                                                                                    "value": "Europe"
                                                                                                                                                                                                                                                                                                                  },
                                                                                                                                                                                                                                                                                                                  "div": 4,
                                                                                                                                                                                                                                                                                                                  "division": {
                                                                                                                                                                                                                                                                                                                    "value": "Europe"
                                                                                                                                                                                                                                                                                                                  },
                                                                                                                                                                                                                                                                                                                  "division_exposure": {
                                                                                                                                                                                                                                                                                                                    "value": "Europe"
                                                                                                                                                                                                                                                                                                                  },
                                                                                                                                                                                                                                                                                                                  "gisaid_epi_isl": {
                                                                                                                                                                                                                                                                                                                    "value": "EPI_ISL_693999"
                                                                                                                                                                                                                                                                                                                  },
                                                                                                                                                                                                                                                                                                                  "host": {
                                                                                                                                                                                                                                                                                                                    "value": "Human"
                                                                                                                                                                                                                                                                                                                  },
                                                                                                                                                                                                                                                                                                                  "custom_location": {
                                                                                                                                                                                                                                                                                                                    "confidence": {
                                                                                                                                                                                                                                                                                                                      "Europe": 1.0
                                                                                                                                                                                                                                                                                                                    },
                                                                                                                                                                                                                                                                                                                    "entropy": -1.000088900581841e-12,
                                                                                                                                                                                                                                                                                                                    "value": "Europe"
                                                                                                                                                                                                                                                                                                                  },
                                                                                                                                                                                                                                                                                                                  "num_date": {
                                                                                                                                                                                                                                                                                                                    "confidence": [
                                                                                                                                                                                                                                                                                                                      2020.8838797814208,
                                                                                                                                                                                                                                                                                                                      2020.8838797814208
                                                                                                                                                                                                                                                                                                                    ],
                                                                                                                                                                                                                                                                                                                    "value": 2020.8838797814208
                                                                                                                                                                                                                                                                                                                  },
                                                                                                                                                                                                                                                                                                                  "originating_lab": {
                                                                                                                                                                                                                                                                                                                    "value": "Viollier AG"
                                                                                                                                                                                                                                                                                                                  },
                                                                                                                                                                                                                                                                                                                  "pangolin_lineage": {
                                                                                                                                                                                                                                                                                                                    "value": "B.1"
                                                                                                                                                                                                                                                                                                                  },
                                                                                                                                                                                                                                                                                                                  "recency": {
                                                                                                                                                                                                                                                                                                                    "value": "Older"
                                                                                                                                                                                                                                                                                                                  },
                                                                                                                                                                                                                                                                                                                  "region": {
                                                                                                                                                                                                                                                                                                                    "value": "Europe"
                                                                                                                                                                                                                                                                                                                  },
                                                                                                                                                                                                                                                                                                                  "region_exposure": {
                                                                                                                                                                                                                                                                                                                    "value": "Europe"
                                                                                                                                                                                                                                                                                                                  },
                                                                                                                                                                                                                                                                                                                  "subclade_membership": {
                                                                                                                                                                                                                                                                                                                    "value": "20A"
                                                                                                                                                                                                                                                                                                                  },
                                                                                                                                                                                                                                                                                                                  "submitting_lab": {
                                                                                                                                                                                                                                                                                                                    "value": "Department of Biosystems Science and Engineering, ETH Z\u00fcrich"
                                                                                                                                                                                                                                                                                                                  },
                                                                                                                                                                                                                                                                                                                  "url": "https://www.gisaid.org"
                                                                                                                                                                                                                                                                                                                }
                                                                                                                                                                                                                                                                                                              }
                                                                                                                                                                                                                                                                                                            ],
                                                                                                                                                                                                                                                                                                            "name": "NODE_0001360",
                                                                                                                                                                                                                                                                                                            "node_attrs": {
                                                                                                                                                                                                                                                                                                              "clade_membership": {
                                                                                                                                                                                                                                                                                                                "value": "20A"
                                                                                                                                                                                                                                                                                                              },
                                                                                                                                                                                                                                                                                                              "div": 4,
                                                                                                                                                                                                                                                                                                              "custom_location": {
                                                                                                                                                                                                                                                                                                                "confidence": {
                                                                                                                                                                                                                                                                                                                  "Asia": 0.001163678313313262,
                                                                                                                                                                                                                                                                                                                  "Europe": 0.12024637437926618,
                                                                                                                                                                                                                                                                                                                  "North America": 0.8739715929634942,
                                                                                                                                                                                                                                                                                                                  "South America": 0.004127053470410983
                                                                                                                                                                                                                                                                                                                },
                                                                                                                                                                                                                                                                                                                "entropy": 0.40687625298907915,
                                                                                                                                                                                                                                                                                                                "value": "North America"
                                                                                                                                                                                                                                                                                                              },
                                                                                                                                                                                                                                                                                                              "num_date": {
                                                                                                                                                                                                                                                                                                                "confidence": [
                                                                                                                                                                                                                                                                                                                  2020.8623686018107,
                                                                                                                                                                                                                                                                                                                  2020.8838797814208
                                                                                                                                                                                                                                                                                                                ],
                                                                                                                                                                                                                                                                                                                "value": 2020.8838797814208
                                                                                                                                                                                                                                                                                                              },
                                                                                                                                                                                                                                                                                                              "subclade_membership": {
                                                                                                                                                                                                                                                                                                                "value": "20A"
                                                                                                                                                                                                                                                                                                              }
                                                                                                                                                                                                                                                                                                            }
                                                                                                                                                                                                                                                                                                          },
                                                                                                                                                                                                                                                                                                          {
                                                                                                                                                                                                                                                                                                            "branch_attrs": {
                                                                                                                                                                                                                                                                                                              "mutations": {}
                                                                                                                                                                                                                                                                                                            },
                                                                                                                                                                                                                                                                                                            "children": [
                                                                                                                                                                                                                                                                                                              {
                                                                                                                                                                                                                                                                                                                "branch_attrs": {
                                                                                                                                                                                                                                                                                                                  "mutations": {}
                                                                                                                                                                                                                                                                                                                },
                                                                                                                                                                                                                                                                                                                "name": "USA/MI-MDHHS-SC22860/2020",
                                                                                                                                                                                                                                                                                                                "node_attrs": {
                                                                                                                                                                                                                                                                                                                  "author": {
                                                                                                                                                                                                                                                                                                                    "author": "Blankenship HM et al",
                                                                                                                                                                                                                                                                                                                    "value": "Blankenship HM et al"
                                                                                                                                                                                                                                                                                                                  },
                                                                                                                                                                                                                                                                                                                  "clade_membership": {
                                                                                                                                                                                                                                                                                                                    "value": "20A"
                                                                                                                                                                                                                                                                                                                  },
                                                                                                                                                                                                                                                                                                                  "country": {
                                                                                                                                                                                                                                                                                                                    "value": "North America"
                                                                                                                                                                                                                                                                                                                  },
                                                                                                                                                                                                                                                                                                                  "div": 4,
                                                                                                                                                                                                                                                                                                                  "division": {
                                                                                                                                                                                                                                                                                                                    "value": "North America"
                                                                                                                                                                                                                                                                                                                  },
                                                                                                                                                                                                                                                                                                                  "division_exposure": {
                                                                                                                                                                                                                                                                                                                    "value": "North America"
                                                                                                                                                                                                                                                                                                                  },
                                                                                                                                                                                                                                                                                                                  "gisaid_epi_isl": {
                                                                                                                                                                                                                                                                                                                    "value": "EPI_ISL_804638"
                                                                                                                                                                                                                                                                                                                  },
                                                                                                                                                                                                                                                                                                                  "host": {
                                                                                                                                                                                                                                                                                                                    "value": "Human"
                                                                                                                                                                                                                                                                                                                  },
                                                                                                                                                                                                                                                                                                                  "custom_location": {
                                                                                                                                                                                                                                                                                                                    "confidence": {
                                                                                                                                                                                                                                                                                                                      "North America": 1.0
                                                                                                                                                                                                                                                                                                                    },
                                                                                                                                                                                                                                                                                                                    "entropy": -1.000088900581841e-12,
                                                                                                                                                                                                                                                                                                                    "value": "North America"
                                                                                                                                                                                                                                                                                                                  },
                                                                                                                                                                                                                                                                                                                  "num_date": {
                                                                                                                                                                                                                                                                                                                    "confidence": [
                                                                                                                                                                                                                                                                                                                      2020.886612021858,
                                                                                                                                                                                                                                                                                                                      2020.886612021858
                                                                                                                                                                                                                                                                                                                    ],
                                                                                                                                                                                                                                                                                                                    "value": 2020.886612021858
                                                                                                                                                                                                                                                                                                                  },
                                                                                                                                                                                                                                                                                                                  "originating_lab": {
                                                                                                                                                                                                                                                                                                                    "value": "Michigan Department of Health and Human Services, Bureau of Laboratories"
                                                                                                                                                                                                                                                                                                                  },
                                                                                                                                                                                                                                                                                                                  "pangolin_lineage": {
                                                                                                                                                                                                                                                                                                                    "value": "B.1"
                                                                                                                                                                                                                                                                                                                  },
                                                                                                                                                                                                                                                                                                                  "recency": {
                                                                                                                                                                                                                                                                                                                    "value": "Older"
                                                                                                                                                                                                                                                                                                                  },
                                                                                                                                                                                                                                                                                                                  "region": {
                                                                                                                                                                                                                                                                                                                    "value": "North America"
                                                                                                                                                                                                                                                                                                                  },
                                                                                                                                                                                                                                                                                                                  "region_exposure": {
                                                                                                                                                                                                                                                                                                                    "value": "North America"
                                                                                                                                                                                                                                                                                                                  },
                                                                                                                                                                                                                                                                                                                  "subclade_membership": {
                                                                                                                                                                                                                                                                                                                    "value": "20A"
                                                                                                                                                                                                                                                                                                                  },
                                                                                                                                                                                                                                                                                                                  "submitting_lab": {
                                                                                                                                                                                                                                                                                                                    "value": "Michigan Department of Health and Human Services, Bureau of Laboratories"
                                                                                                                                                                                                                                                                                                                  },
                                                                                                                                                                                                                                                                                                                  "url": "https://www.gisaid.org"
                                                                                                                                                                                                                                                                                                                }
                                                                                                                                                                                                                                                                                                              },
                                                                                                                                                                                                                                                                                                              {
                                                                                                                                                                                                                                                                                                                "branch_attrs": {
                                                                                                                                                                                                                                                                                                                  "mutations": {}
                                                                                                                                                                                                                                                                                                                },
                                                                                                                                                                                                                                                                                                                "name": "USA/TX-HMH-MCoV-18521/2020",
                                                                                                                                                                                                                                                                                                                "node_attrs": {
                                                                                                                                                                                                                                                                                                                  "author": {
                                                                                                                                                                                                                                                                                                                    "author": "S. Wesley Long et al",
                                                                                                                                                                                                                                                                                                                    "value": "S. Wesley Long et al"
                                                                                                                                                                                                                                                                                                                  },
                                                                                                                                                                                                                                                                                                                  "clade_membership": {
                                                                                                                                                                                                                                                                                                                    "value": "20A"
                                                                                                                                                                                                                                                                                                                  },
                                                                                                                                                                                                                                                                                                                  "country": {
                                                                                                                                                                                                                                                                                                                    "value": "North America"
                                                                                                                                                                                                                                                                                                                  },
                                                                                                                                                                                                                                                                                                                  "div": 4,
                                                                                                                                                                                                                                                                                                                  "division": {
                                                                                                                                                                                                                                                                                                                    "value": "North America"
                                                                                                                                                                                                                                                                                                                  },
                                                                                                                                                                                                                                                                                                                  "division_exposure": {
                                                                                                                                                                                                                                                                                                                    "value": "North America"
                                                                                                                                                                                                                                                                                                                  },
                                                                                                                                                                                                                                                                                                                  "gisaid_epi_isl": {
                                                                                                                                                                                                                                                                                                                    "value": "EPI_ISL_784869"
                                                                                                                                                                                                                                                                                                                  },
                                                                                                                                                                                                                                                                                                                  "host": {
                                                                                                                                                                                                                                                                                                                    "value": "Human"
                                                                                                                                                                                                                                                                                                                  },
                                                                                                                                                                                                                                                                                                                  "custom_location": {
                                                                                                                                                                                                                                                                                                                    "confidence": {
                                                                                                                                                                                                                                                                                                                      "North America": 1.0
                                                                                                                                                                                                                                                                                                                    },
                                                                                                                                                                                                                                                                                                                    "entropy": -1.000088900581841e-12,
                                                                                                                                                                                                                                                                                                                    "value": "North America"
                                                                                                                                                                                                                                                                                                                  },
                                                                                                                                                                                                                                                                                                                  "num_date": {
                                                                                                                                                                                                                                                                                                                    "confidence": [
                                                                                                                                                                                                                                                                                                                      2020.8838797814208,
                                                                                                                                                                                                                                                                                                                      2020.8838797814208
                                                                                                                                                                                                                                                                                                                    ],
                                                                                                                                                                                                                                                                                                                    "value": 2020.8838797814208
                                                                                                                                                                                                                                                                                                                  },
                                                                                                                                                                                                                                                                                                                  "originating_lab": {
                                                                                                                                                                                                                                                                                                                    "value": "Houston Methodist Hospital"
                                                                                                                                                                                                                                                                                                                  },
                                                                                                                                                                                                                                                                                                                  "pangolin_lineage": {
                                                                                                                                                                                                                                                                                                                    "value": "B.1"
                                                                                                                                                                                                                                                                                                                  },
                                                                                                                                                                                                                                                                                                                  "recency": {
                                                                                                                                                                                                                                                                                                                    "value": "Older"
                                                                                                                                                                                                                                                                                                                  },
                                                                                                                                                                                                                                                                                                                  "region": {
                                                                                                                                                                                                                                                                                                                    "value": "North America"
                                                                                                                                                                                                                                                                                                                  },
                                                                                                                                                                                                                                                                                                                  "region_exposure": {
                                                                                                                                                                                                                                                                                                                    "value": "North America"
                                                                                                                                                                                                                                                                                                                  },
                                                                                                                                                                                                                                                                                                                  "subclade_membership": {
                                                                                                                                                                                                                                                                                                                    "value": "20A"
                                                                                                                                                                                                                                                                                                                  },
                                                                                                                                                                                                                                                                                                                  "submitting_lab": {
                                                                                                                                                                                                                                                                                                                    "value": "Houston Methodist Hospital"
                                                                                                                                                                                                                                                                                                                  },
                                                                                                                                                                                                                                                                                                                  "url": "https://www.gisaid.org"
                                                                                                                                                                                                                                                                                                                }
                                                                                                                                                                                                                                                                                                              }
                                                                                                                                                                                                                                                                                                            ],
                                                                                                                                                                                                                                                                                                            "name": "NODE_0001361",
                                                                                                                                                                                                                                                                                                            "node_attrs": {
                                                                                                                                                                                                                                                                                                              "clade_membership": {
                                                                                                                                                                                                                                                                                                                "value": "20A"
                                                                                                                                                                                                                                                                                                              },
                                                                                                                                                                                                                                                                                                              "div": 4,
                                                                                                                                                                                                                                                                                                              "custom_location": {
                                                                                                                                                                                                                                                                                                                "confidence": {
                                                                                                                                                                                                                                                                                                                  "Europe": 0.0039158936301524295,
                                                                                                                                                                                                                                                                                                                  "North America": 0.9956061345356881
                                                                                                                                                                                                                                                                                                                },
                                                                                                                                                                                                                                                                                                                "entropy": 0.03005252753416695,
                                                                                                                                                                                                                                                                                                                "value": "North America"
                                                                                                                                                                                                                                                                                                              },
                                                                                                                                                                                                                                                                                                              "num_date": {
                                                                                                                                                                                                                                                                                                                "confidence": [
                                                                                                                                                                                                                                                                                                                  2020.862354200443,
                                                                                                                                                                                                                                                                                                                  2020.8838797814208
                                                                                                                                                                                                                                                                                                                ],
                                                                                                                                                                                                                                                                                                                "value": 2020.8838797814208
                                                                                                                                                                                                                                                                                                              },
                                                                                                                                                                                                                                                                                                              "subclade_membership": {
                                                                                                                                                                                                                                                                                                                "value": "20A"
                                                                                                                                                                                                                                                                                                              }
                                                                                                                                                                                                                                                                                                            }
                                                                                                                                                                                                                                                                                                          }
                                                                                                                                                                                                                                                                                                        ],
                                                                                                                                                                                                                                                                                                        "name": "NODE_0001359",
                                                                                                                                                                                                                                                                                                        "node_attrs": {
                                                                                                                                                                                                                                                                                                          "clade_membership": {
                                                                                                                                                                                                                                                                                                            "value": "20A"
                                                                                                                                                                                                                                                                                                          },
                                                                                                                                                                                                                                                                                                          "div": 4,
                                                                                                                                                                                                                                                                                                          "custom_location": {
                                                                                                                                                                                                                                                                                                            "confidence": {
                                                                                                                                                                                                                                                                                                              "Europe": 0.0879705529760767,
                                                                                                                                                                                                                                                                                                              "North America": 0.9079929595800996,
                                                                                                                                                                                                                                                                                                              "South America": 0.0027490319612272383
                                                                                                                                                                                                                                                                                                            },
                                                                                                                                                                                                                                                                                                            "entropy": 0.32710186878728764,
                                                                                                                                                                                                                                                                                                            "value": "North America"
                                                                                                                                                                                                                                                                                                          },
                                                                                                                                                                                                                                                                                                          "num_date": {
                                                                                                                                                                                                                                                                                                            "confidence": [
                                                                                                                                                                                                                                                                                                              2020.8420123443364,
                                                                                                                                                                                                                                                                                                              2020.8816514172734
                                                                                                                                                                                                                                                                                                            ],
                                                                                                                                                                                                                                                                                                            "value": 2020.8663846445554
                                                                                                                                                                                                                                                                                                          },
                                                                                                                                                                                                                                                                                                          "subclade_membership": {
                                                                                                                                                                                                                                                                                                            "value": "20A"
                                                                                                                                                                                                                                                                                                          }
                                                                                                                                                                                                                                                                                                        }
                                                                                                                                                                                                                                                                                                      },
                                                                                                                                                                                                                                                                                                      {
                                                                                                                                                                                                                                                                                                        "branch_attrs": {
                                                                                                                                                                                                                                                                                                          "mutations": {}
                                                                                                                                                                                                                                                                                                        },
                                                                                                                                                                                                                                                                                                        "children": [
                                                                                                                                                                                                                                                                                                          {
                                                                                                                                                                                                                                                                                                            "branch_attrs": {
                                                                                                                                                                                                                                                                                                              "mutations": {}
                                                                                                                                                                                                                                                                                                            },
                                                                                                                                                                                                                                                                                                            "children": [
                                                                                                                                                                                                                                                                                                              {
                                                                                                                                                                                                                                                                                                                "branch_attrs": {
                                                                                                                                                                                                                                                                                                                  "labels": {
                                                                                                                                                                                                                                                                                                                    "aa": "S: K1045R"
                                                                                                                                                                                                                                                                                                                  },
                                                                                                                                                                                                                                                                                                                  "mutations": {
                                                                                                                                                                                                                                                                                                                    "S": [
                                                                                                                                                                                                                                                                                                                      "K1045R"
                                                                                                                                                                                                                                                                                                                    ],
                                                                                                                                                                                                                                                                                                                    "nuc": [
                                                                                                                                                                                                                                                                                                                      "C8860T",
                                                                                                                                                                                                                                                                                                                      "A24696G"
                                                                                                                                                                                                                                                                                                                    ]
                                                                                                                                                                                                                                                                                                                  }
                                                                                                                                                                                                                                                                                                                },
                                                                                                                                                                                                                                                                                                                "name": "Switzerland/AG-ETHZ-430176/2020",
                                                                                                                                                                                                                                                                                                                "node_attrs": {
                                                                                                                                                                                                                                                                                                                  "author": {
                                                                                                                                                                                                                                                                                                                    "author": "Chaoran Chen et al",
                                                                                                                                                                                                                                                                                                                    "value": "Chaoran Chen et al"
                                                                                                                                                                                                                                                                                                                  },
                                                                                                                                                                                                                                                                                                                  "clade_membership": {
                                                                                                                                                                                                                                                                                                                    "value": "20A"
                                                                                                                                                                                                                                                                                                                  },
                                                                                                                                                                                                                                                                                                                  "country": {
                                                                                                                                                                                                                                                                                                                    "value": "Europe"
                                                                                                                                                                                                                                                                                                                  },
                                                                                                                                                                                                                                                                                                                  "div": 6,
                                                                                                                                                                                                                                                                                                                  "division": {
                                                                                                                                                                                                                                                                                                                    "value": "Europe"
                                                                                                                                                                                                                                                                                                                  },
                                                                                                                                                                                                                                                                                                                  "division_exposure": {
                                                                                                                                                                                                                                                                                                                    "value": "Europe"
                                                                                                                                                                                                                                                                                                                  },
                                                                                                                                                                                                                                                                                                                  "gisaid_epi_isl": {
                                                                                                                                                                                                                                                                                                                    "value": "EPI_ISL_796164"
                                                                                                                                                                                                                                                                                                                  },
                                                                                                                                                                                                                                                                                                                  "host": {
                                                                                                                                                                                                                                                                                                                    "value": "Human"
                                                                                                                                                                                                                                                                                                                  },
                                                                                                                                                                                                                                                                                                                  "custom_location": {
                                                                                                                                                                                                                                                                                                                    "confidence": {
                                                                                                                                                                                                                                                                                                                      "Europe": 1.0
                                                                                                                                                                                                                                                                                                                    },
                                                                                                                                                                                                                                                                                                                    "entropy": -1.000088900581841e-12,
                                                                                                                                                                                                                                                                                                                    "value": "Europe"
                                                                                                                                                                                                                                                                                                                  },
                                                                                                                                                                                                                                                                                                                  "num_date": {
                                                                                                                                                                                                                                                                                                                    "confidence": [
                                                                                                                                                                                                                                                                                                                      2020.9849726775956,
                                                                                                                                                                                                                                                                                                                      2020.9849726775956
                                                                                                                                                                                                                                                                                                                    ],
                                                                                                                                                                                                                                                                                                                    "value": 2020.9849726775956
                                                                                                                                                                                                                                                                                                                  },
                                                                                                                                                                                                                                                                                                                  "originating_lab": {
                                                                                                                                                                                                                                                                                                                    "value": "Viollier AG"
                                                                                                                                                                                                                                                                                                                  },
                                                                                                                                                                                                                                                                                                                  "pangolin_lineage": {
                                                                                                                                                                                                                                                                                                                    "value": "B.1"
                                                                                                                                                                                                                                                                                                                  },
                                                                                                                                                                                                                                                                                                                  "recency": {
                                                                                                                                                                                                                                                                                                                    "value": "Older"
                                                                                                                                                                                                                                                                                                                  },
                                                                                                                                                                                                                                                                                                                  "region": {
                                                                                                                                                                                                                                                                                                                    "value": "Europe"
                                                                                                                                                                                                                                                                                                                  },
                                                                                                                                                                                                                                                                                                                  "region_exposure": {
                                                                                                                                                                                                                                                                                                                    "value": "Europe"
                                                                                                                                                                                                                                                                                                                  },
                                                                                                                                                                                                                                                                                                                  "subclade_membership": {
                                                                                                                                                                                                                                                                                                                    "value": "20A"
                                                                                                                                                                                                                                                                                                                  },
                                                                                                                                                                                                                                                                                                                  "submitting_lab": {
                                                                                                                                                                                                                                                                                                                    "value": "Department of Biosystems Science and Engineering, ETH Z\u00fcrich"
                                                                                                                                                                                                                                                                                                                  },
                                                                                                                                                                                                                                                                                                                  "url": "https://www.gisaid.org"
                                                                                                                                                                                                                                                                                                                }
                                                                                                                                                                                                                                                                                                              },
                                                                                                                                                                                                                                                                                                              {
                                                                                                                                                                                                                                                                                                                "branch_attrs": {
                                                                                                                                                                                                                                                                                                                  "labels": {
                                                                                                                                                                                                                                                                                                                    "aa": "ORF1a: I2501T"
                                                                                                                                                                                                                                                                                                                  },
                                                                                                                                                                                                                                                                                                                  "mutations": {
                                                                                                                                                                                                                                                                                                                    "ORF1a": [
                                                                                                                                                                                                                                                                                                                      "I2501T"
                                                                                                                                                                                                                                                                                                                    ],
                                                                                                                                                                                                                                                                                                                    "nuc": [
                                                                                                                                                                                                                                                                                                                      "T7767C"
                                                                                                                                                                                                                                                                                                                    ]
                                                                                                                                                                                                                                                                                                                  }
                                                                                                                                                                                                                                                                                                                },
                                                                                                                                                                                                                                                                                                                "name": "env/Austria/CeMM3067/2021",
                                                                                                                                                                                                                                                                                                                "node_attrs": {
                                                                                                                                                                                                                                                                                                                  "author": {
                                                                                                                                                                                                                                                                                                                    "author": "Lukas Endler et al",
                                                                                                                                                                                                                                                                                                                    "value": "Lukas Endler et al"
                                                                                                                                                                                                                                                                                                                  },
                                                                                                                                                                                                                                                                                                                  "clade_membership": {
                                                                                                                                                                                                                                                                                                                    "value": "20A"
                                                                                                                                                                                                                                                                                                                  },
                                                                                                                                                                                                                                                                                                                  "country": {
                                                                                                                                                                                                                                                                                                                    "value": "Europe"
                                                                                                                                                                                                                                                                                                                  },
                                                                                                                                                                                                                                                                                                                  "div": 5,
                                                                                                                                                                                                                                                                                                                  "division": {
                                                                                                                                                                                                                                                                                                                    "value": "Europe"
                                                                                                                                                                                                                                                                                                                  },
                                                                                                                                                                                                                                                                                                                  "division_exposure": {
                                                                                                                                                                                                                                                                                                                    "value": "Europe"
                                                                                                                                                                                                                                                                                                                  },
                                                                                                                                                                                                                                                                                                                  "gisaid_epi_isl": {
                                                                                                                                                                                                                                                                                                                    "value": "EPI_ISL_934648"
                                                                                                                                                                                                                                                                                                                  },
                                                                                                                                                                                                                                                                                                                  "host": {
                                                                                                                                                                                                                                                                                                                    "value": "Environment"
                                                                                                                                                                                                                                                                                                                  },
                                                                                                                                                                                                                                                                                                                  "custom_location": {
                                                                                                                                                                                                                                                                                                                    "confidence": {
                                                                                                                                                                                                                                                                                                                      "Europe": 1.0
                                                                                                                                                                                                                                                                                                                    },
                                                                                                                                                                                                                                                                                                                    "entropy": -1.000088900581841e-12,
                                                                                                                                                                                                                                                                                                                    "value": "Europe"
                                                                                                                                                                                                                                                                                                                  },
                                                                                                                                                                                                                                                                                                                  "num_date": {
                                                                                                                                                                                                                                                                                                                    "confidence": [
                                                                                                                                                                                                                                                                                                                      2021.0260273972603,
                                                                                                                                                                                                                                                                                                                      2021.0260273972603
                                                                                                                                                                                                                                                                                                                    ],
                                                                                                                                                                                                                                                                                                                    "value": 2021.0260273972603
                                                                                                                                                                                                                                                                                                                  },
                                                                                                                                                                                                                                                                                                                  "originating_lab": {
                                                                                                                                                                                                                                                                                                                    "value": "Department of Microbiology, University Innsbruck"
                                                                                                                                                                                                                                                                                                                  },
                                                                                                                                                                                                                                                                                                                  "pangolin_lineage": {
                                                                                                                                                                                                                                                                                                                    "value": "B.1"
                                                                                                                                                                                                                                                                                                                  },
                                                                                                                                                                                                                                                                                                                  "recency": {
                                                                                                                                                                                                                                                                                                                    "value": "One month ago"
                                                                                                                                                                                                                                                                                                                  },
                                                                                                                                                                                                                                                                                                                  "region": {
                                                                                                                                                                                                                                                                                                                    "value": "Europe"
                                                                                                                                                                                                                                                                                                                  },
                                                                                                                                                                                                                                                                                                                  "region_exposure": {
                                                                                                                                                                                                                                                                                                                    "value": "Europe"
                                                                                                                                                                                                                                                                                                                  },
                                                                                                                                                                                                                                                                                                                  "subclade_membership": {
                                                                                                                                                                                                                                                                                                                    "value": "20A"
                                                                                                                                                                                                                                                                                                                  },
                                                                                                                                                                                                                                                                                                                  "submitting_lab": {
                                                                                                                                                                                                                                                                                                                    "value": "Bergthaler laboratory, CeMM Research Center for Molecular Medicine of the Austrian Academy of Sciences"
                                                                                                                                                                                                                                                                                                                  },
                                                                                                                                                                                                                                                                                                                  "url": "https://www.gisaid.org"
                                                                                                                                                                                                                                                                                                                }
                                                                                                                                                                                                                                                                                                              }
                                                                                                                                                                                                                                                                                                            ],
                                                                                                                                                                                                                                                                                                            "name": "NODE_0001363",
                                                                                                                                                                                                                                                                                                            "node_attrs": {
                                                                                                                                                                                                                                                                                                              "clade_membership": {
                                                                                                                                                                                                                                                                                                                "value": "20A"
                                                                                                                                                                                                                                                                                                              },
                                                                                                                                                                                                                                                                                                              "div": 4,
                                                                                                                                                                                                                                                                                                              "custom_location": {
                                                                                                                                                                                                                                                                                                                "confidence": {
                                                                                                                                                                                                                                                                                                                  "Asia": 0.0048122093740639495,
                                                                                                                                                                                                                                                                                                                  "Europe": 0.9339615195974319,
                                                                                                                                                                                                                                                                                                                  "North America": 0.05199035941355521,
                                                                                                                                                                                                                                                                                                                  "South America": 0.0075022195220472015
                                                                                                                                                                                                                                                                                                                },
                                                                                                                                                                                                                                                                                                                "entropy": 0.291506761177712,
                                                                                                                                                                                                                                                                                                                "value": "Europe"
                                                                                                                                                                                                                                                                                                              },
                                                                                                                                                                                                                                                                                                              "num_date": {
                                                                                                                                                                                                                                                                                                                "confidence": [
                                                                                                                                                                                                                                                                                                                  2020.8874619622654,
                                                                                                                                                                                                                                                                                                                  2020.9849726775956
                                                                                                                                                                                                                                                                                                                ],
                                                                                                                                                                                                                                                                                                                "value": 2020.9439780903654
                                                                                                                                                                                                                                                                                                              },
                                                                                                                                                                                                                                                                                                              "subclade_membership": {
                                                                                                                                                                                                                                                                                                                "value": "20A"
                                                                                                                                                                                                                                                                                                              }
                                                                                                                                                                                                                                                                                                            }
                                                                                                                                                                                                                                                                                                          },
                                                                                                                                                                                                                                                                                                          {
                                                                                                                                                                                                                                                                                                            "branch_attrs": {
                                                                                                                                                                                                                                                                                                              "mutations": {}
                                                                                                                                                                                                                                                                                                            },
                                                                                                                                                                                                                                                                                                            "children": [
                                                                                                                                                                                                                                                                                                              {
                                                                                                                                                                                                                                                                                                                "branch_attrs": {
                                                                                                                                                                                                                                                                                                                  "mutations": {}
                                                                                                                                                                                                                                                                                                                },
                                                                                                                                                                                                                                                                                                                "children": [
                                                                                                                                                                                                                                                                                                                  {
                                                                                                                                                                                                                                                                                                                    "branch_attrs": {
                                                                                                                                                                                                                                                                                                                      "mutations": {}
                                                                                                                                                                                                                                                                                                                    },
                                                                                                                                                                                                                                                                                                                    "name": "USA/TX-HHD-2101194227/2020",
                                                                                                                                                                                                                                                                                                                    "node_attrs": {

                                                                                                                                                                                                                                                                                                                      "author": {
                                                                                                                                                                                                                                                                                                                        "author": "Ryker Penn et al",
                                                                                                                                                                                                                                                                                                                        "value": "Ryker Penn et al"
                                                                                                                                                                                                                                                                                                                      },
                                                                                                                                                                                                                                                                                                                      "clade_membership": {
                                                                                                                                                                                                                                                                                                                        "value": "20A"
                                                                                                                                                                                                                                                                                                                      },
                                                                                                                                                                                                                                                                                                                      "country": {
                                                                                                                                                                                                                                                                                                                        "value": "North America"
                                                                                                                                                                                                                                                                                                                      },
                                                                                                                                                                                                                                                                                                                      "div": 4,
                                                                                                                                                                                                                                                                                                                      "division": {
                                                                                                                                                                                                                                                                                                                        "value": "North America"
                                                                                                                                                                                                                                                                                                                      },
                                                                                                                                                                                                                                                                                                                      "division_exposure": {
                                                                                                                                                                                                                                                                                                                        "value": "North America"
                                                                                                                                                                                                                                                                                                                      },
                                                                                                                                                                                                                                                                                                                      "gisaid_epi_isl": {
                                                                                                                                                                                                                                                                                                                        "value": "EPI_ISL_936204"
                                                                                                                                                                                                                                                                                                                      },
                                                                                                                                                                                                                                                                                                                      "host": {
                                                                                                                                                                                                                                                                                                                        "value": "Human"
                                                                                                                                                                                                                                                                                                                      },
                                                                                                                                                                                                                                                                                                                      "custom_location": {
                                                                                                                                                                                                                                                                                                                        "confidence": {
                                                                                                                                                                                                                                                                                                                          "North America": 1.0
                                                                                                                                                                                                                                                                                                                        },
                                                                                                                                                                                                                                                                                                                        "entropy": -1.000088900581841e-12,
                                                                                                                                                                                                                                                                                                                        "value": "North America"
                                                                                                                                                                                                                                                                                                                      },
                                                                                                                                                                                                                                                                                                                      "num_date": {
                                                                                                                                                                                                                                                                                                                        "confidence": [
                                                                                                                                                                                                                                                                                                                          2020.941256830601,
                                                                                                                                                                                                                                                                                                                          2020.941256830601
                                                                                                                                                                                                                                                                                                                        ],
                                                                                                                                                                                                                                                                                                                        "value": 2020.941256830601
                                                                                                                                                                                                                                                                                                                      },
                                                                                                                                                                                                                                                                                                                      "originating_lab": {
                                                                                                                                                                                                                                                                                                                        "value": "Houston Health Dept."
                                                                                                                                                                                                                                                                                                                      },
                                                                                                                                                                                                                                                                                                                      "pangolin_lineage": {
                                                                                                                                                                                                                                                                                                                        "value": "B.1"
                                                                                                                                                                                                                                                                                                                      },
                                                                                                                                                                                                                                                                                                                      "recency": {
                                                                                                                                                                                                                                                                                                                        "value": "One month ago"
                                                                                                                                                                                                                                                                                                                      },
                                                                                                                                                                                                                                                                                                                      "region": {
                                                                                                                                                                                                                                                                                                                        "value": "North America"
                                                                                                                                                                                                                                                                                                                      },
                                                                                                                                                                                                                                                                                                                      "region_exposure": {
                                                                                                                                                                                                                                                                                                                        "value": "North America"
                                                                                                                                                                                                                                                                                                                      },
                                                                                                                                                                                                                                                                                                                      "subclade_membership": {
                                                                                                                                                                                                                                                                                                                        "value": "20A"
                                                                                                                                                                                                                                                                                                                      },
                                                                                                                                                                                                                                                                                                                      "submitting_lab": {
                                                                                                                                                                                                                                                                                                                        "value": "Houston Health Dept."
                                                                                                                                                                                                                                                                                                                      },
                                                                                                                                                                                                                                                                                                                      "url": "https://www.gisaid.org"
                                                                                                                                                                                                                                                                                                                    }
                                                                                                                                                                                                                                                                                                                  },
                                                                                                                                                                                                                                                                                                                  {
                                                                                                                                                                                                                                                                                                                    "branch_attrs": {
                                                                                                                                                                                                                                                                                                                      "mutations": {}
                                                                                                                                                                                                                                                                                                                    },
                                                                                                                                                                                                                                                                                                                    "name": "USA/AZ-TG710903/2021",
                                                                                                                                                                                                                                                                                                                    "node_attrs": {
                                                                                                                                                                                                                                                                                                                      "author": {
                                                                                                                                                                                                                                                                                                                        "author": "\"Jolene Bowers et al",
                                                                                                                                                                                                                                                                                                                        "value": "\"Jolene Bowers et al"
                                                                                                                                                                                                                                                                                                                      },
                                                                                                                                                                                                                                                                                                                      "clade_membership": {
                                                                                                                                                                                                                                                                                                                        "value": "20A"
                                                                                                                                                                                                                                                                                                                      },
                                                                                                                                                                                                                                                                                                                      "country": {
                                                                                                                                                                                                                                                                                                                        "value": "North America"
                                                                                                                                                                                                                                                                                                                      },
                                                                                                                                                                                                                                                                                                                      "div": 4,
                                                                                                                                                                                                                                                                                                                      "division": {
                                                                                                                                                                                                                                                                                                                        "value": "North America"
                                                                                                                                                                                                                                                                                                                      },
                                                                                                                                                                                                                                                                                                                      "division_exposure": {
                                                                                                                                                                                                                                                                                                                        "value": "North America"
                                                                                                                                                                                                                                                                                                                      },
                                                                                                                                                                                                                                                                                                                      "gisaid_epi_isl": {
                                                                                                                                                                                                                                                                                                                        "value": "EPI_ISL_967957"
                                                                                                                                                                                                                                                                                                                      },
                                                                                                                                                                                                                                                                                                                      "host": {
                                                                                                                                                                                                                                                                                                                        "value": "Human"
                                                                                                                                                                                                                                                                                                                      },
                                                                                                                                                                                                                                                                                                                      "custom_location": {
                                                                                                                                                                                                                                                                                                                        "confidence": {
                                                                                                                                                                                                                                                                                                                          "North America": 1.0
                                                                                                                                                                                                                                                                                                                        },
                                                                                                                                                                                                                                                                                                                        "entropy": -1.000088900581841e-12,
                                                                                                                                                                                                                                                                                                                        "value": "North America"
                                                                                                                                                                                                                                                                                                                      },
                                                                                                                                                                                                                                                                                                                      "num_date": {
                                                                                                                                                                                                                                                                                                                        "confidence": [
                                                                                                                                                                                                                                                                                                                          2021.0287671232877,
                                                                                                                                                                                                                                                                                                                          2021.0287671232877
                                                                                                                                                                                                                                                                                                                        ],
                                                                                                                                                                                                                                                                                                                        "value": 2021.0287671232877
                                                                                                                                                                                                                                                                                                                      },
                                                                                                                                                                                                                                                                                                                      "originating_lab": {
                                                                                                                                                                                                                                                                                                                        "value": "TGen North"
                                                                                                                                                                                                                                                                                                                      },
                                                                                                                                                                                                                                                                                                                      "pangolin_lineage": {
                                                                                                                                                                                                                                                                                                                        "value": "B.1"
                                                                                                                                                                                                                                                                                                                      },
                                                                                                                                                                                                                                                                                                                      "recency": {
                                                                                                                                                                                                                                                                                                                        "value": "One month ago"
                                                                                                                                                                                                                                                                                                                      },
                                                                                                                                                                                                                                                                                                                      "region": {
                                                                                                                                                                                                                                                                                                                        "value": "North America"
                                                                                                                                                                                                                                                                                                                      },
                                                                                                                                                                                                                                                                                                                      "region_exposure": {
                                                                                                                                                                                                                                                                                                                        "value": "North America"
                                                                                                                                                                                                                                                                                                                      },
                                                                                                                                                                                                                                                                                                                      "subclade_membership": {
                                                                                                                                                                                                                                                                                                                        "value": "20A"
                                                                                                                                                                                                                                                                                                                      },
                                                                                                                                                                                                                                                                                                                      "submitting_lab": {
                                                                                                                                                                                                                                                                                                                        "value": "Sonora Quest Laboratories"
                                                                                                                                                                                                                                                                                                                      },
                                                                                                                                                                                                                                                                                                                      "url": "https://www.gisaid.org"
                                                                                                                                                                                                                                                                                                                    }
                                                                                                                                                                                                                                                                                                                  }
                                                                                                                                                                                                                                                                                                                ],
                                                                                                                                                                                                                                                                                                                "name": "NODE_0001366",
                                                                                                                                                                                                                                                                                                                "node_attrs": {
                                                                                                                                                                                                                                                                                                                  "clade_membership": {
                                                                                                                                                                                                                                                                                                                    "value": "20A"
                                                                                                                                                                                                                                                                                                                  },
                                                                                                                                                                                                                                                                                                                  "div": 4,
                                                                                                                                                                                                                                                                                                                  "custom_location": {
                                                                                                                                                                                                                                                                                                                    "confidence": {
                                                                                                                                                                                                                                                                                                                      "Europe": 0.008839050615619803,
                                                                                                                                                                                                                                                                                                                      "North America": 0.9901934950639641
                                                                                                                                                                                                                                                                                                                    },
                                                                                                                                                                                                                                                                                                                    "entropy": 0.058925509980765595,
                                                                                                                                                                                                                                                                                                                    "value": "North America"
                                                                                                                                                                                                                                                                                                                  },
                                                                                                                                                                                                                                                                                                                  "num_date": {
                                                                                                                                                                                                                                                                                                                    "confidence": [
                                                                                                                                                                                                                                                                                                                      2020.9084759861255,
                                                                                                                                                                                                                                                                                                                      2020.941256830601
                                                                                                                                                                                                                                                                                                                    ],
                                                                                                                                                                                                                                                                                                                    "value": 2020.941256830601
                                                                                                                                                                                                                                                                                                                  },
                                                                                                                                                                                                                                                                                                                  "subclade_membership": {
                                                                                                                                                                                                                                                                                                                    "value": "20A"
                                                                                                                                                                                                                                                                                                                  }
                                                                                                                                                                                                                                                                                                                }
                                                                                                                                                                                                                                                                                                              },
                                                                                                                                                                                                                                                                                                              {
                                                                                                                                                                                                                                                                                                                "branch_attrs": {
                                                                                                                                                                                                                                                                                                                  "mutations": {}
                                                                                                                                                                                                                                                                                                                },
                                                                                                                                                                                                                                                                                                                "children": [
                                                                                                                                                                                                                                                                                                                  {
                                                                                                                                                                                                                                                                                                                    "branch_attrs": {
                                                                                                                                                                                                                                                                                                                      "mutations": {}
                                                                                                                                                                                                                                                                                                                    },
                                                                                                                                                                                                                                                                                                                    "children": [
                                                                                                                                                                                                                                                                                                                      {
                                                                                                                                                                                                                                                                                                                        "branch_attrs": {
                                                                                                                                                                                                                                                                                                                          "mutations": {
                                                                                                                                                                                                                                                                                                                            "nuc": [
                                                                                                                                                                                                                                                                                                                              "C27630T"
                                                                                                                                                                                                                                                                                                                            ]
                                                                                                                                                                                                                                                                                                                          }
                                                                                                                                                                                                                                                                                                                        },
                                                                                                                                                                                                                                                                                                                        "name": "Mexico/NLE-InDRE_239/2021",
                                                                                                                                                                                                                                                                                                                        "node_attrs": {

                                                                                                                                                                                                                                                                                                                          "author": {
                                                                                                                                                                                                                                                                                                                            "author": "Claudia Wong-Arambula et al",
                                                                                                                                                                                                                                                                                                                            "value": "Claudia Wong-Arambula et al"
                                                                                                                                                                                                                                                                                                                          },
                                                                                                                                                                                                                                                                                                                          "clade_membership": {
                                                                                                                                                                                                                                                                                                                            "value": "20A"
                                                                                                                                                                                                                                                                                                                          },
                                                                                                                                                                                                                                                                                                                          "country": {
                                                                                                                                                                                                                                                                                                                            "value": "North America"
                                                                                                                                                                                                                                                                                                                          },
                                                                                                                                                                                                                                                                                                                          "div": 5,
                                                                                                                                                                                                                                                                                                                          "division": {
                                                                                                                                                                                                                                                                                                                            "value": "North America"
                                                                                                                                                                                                                                                                                                                          },
                                                                                                                                                                                                                                                                                                                          "division_exposure": {
                                                                                                                                                                                                                                                                                                                            "value": "North America"
                                                                                                                                                                                                                                                                                                                          },
                                                                                                                                                                                                                                                                                                                          "gisaid_epi_isl": {
                                                                                                                                                                                                                                                                                                                            "value": "EPI_ISL_942927"
                                                                                                                                                                                                                                                                                                                          },
                                                                                                                                                                                                                                                                                                                          "host": {
                                                                                                                                                                                                                                                                                                                            "value": "Human"
                                                                                                                                                                                                                                                                                                                          },
                                                                                                                                                                                                                                                                                                                          "custom_location": {
                                                                                                                                                                                                                                                                                                                            "confidence": {
                                                                                                                                                                                                                                                                                                                              "North America": 1.0
                                                                                                                                                                                                                                                                                                                            },
                                                                                                                                                                                                                                                                                                                            "entropy": -1.000088900581841e-12,
                                                                                                                                                                                                                                                                                                                            "value": "North America"
                                                                                                                                                                                                                                                                                                                          },
                                                                                                                                                                                                                                                                                                                          "num_date": {
                                                                                                                                                                                                                                                                                                                            "confidence": [
                                                                                                                                                                                                                                                                                                                              2021.0479452054794,
                                                                                                                                                                                                                                                                                                                              2021.0479452054794
                                                                                                                                                                                                                                                                                                                            ],
                                                                                                                                                                                                                                                                                                                            "value": 2021.0479452054794
                                                                                                                                                                                                                                                                                                                          },
                                                                                                                                                                                                                                                                                                                          "originating_lab": {
                                                                                                                                                                                                                                                                                                                            "value": "LESP Nuevo Leon/Grupo de Diagnostico ARIES"
                                                                                                                                                                                                                                                                                                                          },
                                                                                                                                                                                                                                                                                                                          "pangolin_lineage": {
                                                                                                                                                                                                                                                                                                                            "value": "B.1"
                                                                                                                                                                                                                                                                                                                          },
                                                                                                                                                                                                                                                                                                                          "recency": {
                                                                                                                                                                                                                                                                                                                            "value": "One month ago"
                                                                                                                                                                                                                                                                                                                          },
                                                                                                                                                                                                                                                                                                                          "region": {
                                                                                                                                                                                                                                                                                                                            "value": "North America"
                                                                                                                                                                                                                                                                                                                          },
                                                                                                                                                                                                                                                                                                                          "region_exposure": {
                                                                                                                                                                                                                                                                                                                            "value": "North America"
                                                                                                                                                                                                                                                                                                                          },

                                                                                                                                                                                                                                                                                                                          "subclade_membership": {
                                                                                                                                                                                                                                                                                                                            "value": "20A"
                                                                                                                                                                                                                                                                                                                          },
                                                                                                                                                                                                                                                                                                                          "submitting_lab": {
                                                                                                                                                                                                                                                                                                                            "value": "Instituto de Diagnostico y Referencia Epidemiologicos (INDRE)"
                                                                                                                                                                                                                                                                                                                          },
                                                                                                                                                                                                                                                                                                                          "url": "https://www.gisaid.org"
                                                                                                                                                                                                                                                                                                                        }
                                                                                                                                                                                                                                                                                                                      },
                                                                                                                                                                                                                                                                                                                      {
                                                                                                                                                                                                                                                                                                                        "branch_attrs": {
                                                                                                                                                                                                                                                                                                                          "labels": {
                                                                                                                                                                                                                                                                                                                            "aa": "N: M234I"
                                                                                                                                                                                                                                                                                                                          },
                                                                                                                                                                                                                                                                                                                          "mutations": {
                                                                                                                                                                                                                                                                                                                            "N": [
                                                                                                                                                                                                                                                                                                                              "M234I"
                                                                                                                                                                                                                                                                                                                            ],
                                                                                                                                                                                                                                                                                                                            "nuc": [
                                                                                                                                                                                                                                                                                                                              "G28975C"
                                                                                                                                                                                                                                                                                                                            ]
                                                                                                                                                                                                                                                                                                                          }
                                                                                                                                                                                                                                                                                                                        },
                                                                                                                                                                                                                                                                                                                        "children": [
                                                                                                                                                                                                                                                                                                                          {
                                                                                                                                                                                                                                                                                                                            "branch_attrs": {
                                                                                                                                                                                                                                                                                                                              "mutations": {}
                                                                                                                                                                                                                                                                                                                            },
                                                                                                                                                                                                                                                                                                                            "name": "Finland/HEL-18-460/2021",
                                                                                                                                                                                                                                                                                                                            "node_attrs": {

                                                                                                                                                                                                                                                                                                                              "author": {
                                                                                                                                                                                                                                                                                                                                "author": "Teemu Smura et al",
                                                                                                                                                                                                                                                                                                                                "value": "Teemu Smura et al B"
                                                                                                                                                                                                                                                                                                                              },
                                                                                                                                                                                                                                                                                                                              "clade_membership": {
                                                                                                                                                                                                                                                                                                                                "value": "20A"
                                                                                                                                                                                                                                                                                                                              },
                                                                                                                                                                                                                                                                                                                              "country": {
                                                                                                                                                                                                                                                                                                                                "value": "Europe"
                                                                                                                                                                                                                                                                                                                              },
                                                                                                                                                                                                                                                                                                                              "div": 5,
                                                                                                                                                                                                                                                                                                                              "division": {
                                                                                                                                                                                                                                                                                                                                "value": "Europe"
                                                                                                                                                                                                                                                                                                                              },
                                                                                                                                                                                                                                                                                                                              "division_exposure": {
                                                                                                                                                                                                                                                                                                                                "value": "Europe"
                                                                                                                                                                                                                                                                                                                              },
                                                                                                                                                                                                                                                                                                                              "gisaid_epi_isl": {
                                                                                                                                                                                                                                                                                                                                "value": "EPI_ISL_1082195"
                                                                                                                                                                                                                                                                                                                              },
                                                                                                                                                                                                                                                                                                                              "host": {
                                                                                                                                                                                                                                                                                                                                "value": "Human"
                                                                                                                                                                                                                                                                                                                              },
                                                                                                                                                                                                                                                                                                                              "custom_location": {
                                                                                                                                                                                                                                                                                                                                "confidence": {
                                                                                                                                                                                                                                                                                                                                  "Europe": 1.0
                                                                                                                                                                                                                                                                                                                                },
                                                                                                                                                                                                                                                                                                                                "entropy": -1.000088900581841e-12,
                                                                                                                                                                                                                                                                                                                                "value": "Europe"
                                                                                                                                                                                                                                                                                                                              },
                                                                                                                                                                                                                                                                                                                              "num_date": {
                                                                                                                                                                                                                                                                                                                                "confidence": [
                                                                                                                                                                                                                                                                                                                                  2021.0506849315068,
                                                                                                                                                                                                                                                                                                                                  2021.0506849315068
                                                                                                                                                                                                                                                                                                                                ],
                                                                                                                                                                                                                                                                                                                                "value": 2021.0506849315068
                                                                                                                                                                                                                                                                                                                              },
                                                                                                                                                                                                                                                                                                                              "originating_lab": {
                                                                                                                                                                                                                                                                                                                                "value": "Department of Virology and Immunology, University of Helsinki and Helsinki University Hospital, Huslab Finland"
                                                                                                                                                                                                                                                                                                                              },
                                                                                                                                                                                                                                                                                                                              "pangolin_lineage": {
                                                                                                                                                                                                                                                                                                                                "value": "B.1"
                                                                                                                                                                                                                                                                                                                              },
                                                                                                                                                                                                                                                                                                                              "recency": {
                                                                                                                                                                                                                                                                                                                                "value": "3-7 days ago"
                                                                                                                                                                                                                                                                                                                              },
                                                                                                                                                                                                                                                                                                                              "region": {
                                                                                                                                                                                                                                                                                                                                "value": "Europe"
                                                                                                                                                                                                                                                                                                                              },
                                                                                                                                                                                                                                                                                                                              "region_exposure": {
                                                                                                                                                                                                                                                                                                                                "value": "Europe"
                                                                                                                                                                                                                                                                                                                              },

                                                                                                                                                                                                                                                                                                                              "subclade_membership": {
                                                                                                                                                                                                                                                                                                                                "value": "20A"
                                                                                                                                                                                                                                                                                                                              },
                                                                                                                                                                                                                                                                                                                              "submitting_lab": {
                                                                                                                                                                                                                                                                                                                                "value": "Department of Virology, Faculty of Medicine, University of Helsinki, Helsinki, Finland"
                                                                                                                                                                                                                                                                                                                              },
                                                                                                                                                                                                                                                                                                                              "url": "https://www.gisaid.org"
                                                                                                                                                                                                                                                                                                                            }
                                                                                                                                                                                                                                                                                                                          },
                                                                                                                                                                                                                                                                                                                          {
                                                                                                                                                                                                                                                                                                                            "branch_attrs": {
                                                                                                                                                                                                                                                                                                                              "labels": {
                                                                                                                                                                                                                                                                                                                                "aa": "N: R203S"
                                                                                                                                                                                                                                                                                                                              },
                                                                                                                                                                                                                                                                                                                              "mutations": {
                                                                                                                                                                                                                                                                                                                                "N": [
                                                                                                                                                                                                                                                                                                                                  "R203S"
                                                                                                                                                                                                                                                                                                                                ],
                                                                                                                                                                                                                                                                                                                                "nuc": [
                                                                                                                                                                                                                                                                                                                                  "G28882T"
                                                                                                                                                                                                                                                                                                                                ]
                                                                                                                                                                                                                                                                                                                              }
                                                                                                                                                                                                                                                                                                                            },
                                                                                                                                                                                                                                                                                                                            "name": "Finland/HEL-18-V172/2021",
                                                                                                                                                                                                                                                                                                                            "node_attrs": {

                                                                                                                                                                                                                                                                                                                              "author": {
                                                                                                                                                                                                                                                                                                                                "author": "Teemu Smura et al",
                                                                                                                                                                                                                                                                                                                                "value": "Teemu Smura et al B"
                                                                                                                                                                                                                                                                                                                              },
                                                                                                                                                                                                                                                                                                                              "clade_membership": {
                                                                                                                                                                                                                                                                                                                                "value": "20A"
                                                                                                                                                                                                                                                                                                                              },
                                                                                                                                                                                                                                                                                                                              "country": {
                                                                                                                                                                                                                                                                                                                                "value": "Europe"
                                                                                                                                                                                                                                                                                                                              },
                                                                                                                                                                                                                                                                                                                              "div": 6,
                                                                                                                                                                                                                                                                                                                              "division": {
                                                                                                                                                                                                                                                                                                                                "value": "Europe"
                                                                                                                                                                                                                                                                                                                              },
                                                                                                                                                                                                                                                                                                                              "division_exposure": {
                                                                                                                                                                                                                                                                                                                                "value": "Europe"
                                                                                                                                                                                                                                                                                                                              },
                                                                                                                                                                                                                                                                                                                              "gisaid_epi_isl": {
                                                                                                                                                                                                                                                                                                                                "value": "EPI_ISL_1082244"
                                                                                                                                                                                                                                                                                                                              },
                                                                                                                                                                                                                                                                                                                              "host": {
                                                                                                                                                                                                                                                                                                                                "value": "Human"
                                                                                                                                                                                                                                                                                                                              },
                                                                                                                                                                                                                                                                                                                              "custom_location": {
                                                                                                                                                                                                                                                                                                                                "confidence": {
                                                                                                                                                                                                                                                                                                                                  "Europe": 1.0
                                                                                                                                                                                                                                                                                                                                },
                                                                                                                                                                                                                                                                                                                                "entropy": -1.000088900581841e-12,
                                                                                                                                                                                                                                                                                                                                "value": "Europe"
                                                                                                                                                                                                                                                                                                                              },
                                                                                                                                                                                                                                                                                                                              "num_date": {
                                                                                                                                                                                                                                                                                                                                "confidence": [
                                                                                                                                                                                                                                                                                                                                  2021.058904109589,
                                                                                                                                                                                                                                                                                                                                  2021.058904109589
                                                                                                                                                                                                                                                                                                                                ],
                                                                                                                                                                                                                                                                                                                                "value": 2021.058904109589
                                                                                                                                                                                                                                                                                                                              },
                                                                                                                                                                                                                                                                                                                              "originating_lab": {
                                                                                                                                                                                                                                                                                                                                "value": "Department of Virology and Immunology, University of Helsinki and Helsinki University Hospital, Huslab Finland"
                                                                                                                                                                                                                                                                                                                              },
                                                                                                                                                                                                                                                                                                                              "pangolin_lineage": {
                                                                                                                                                                                                                                                                                                                                "value": "B.1"
                                                                                                                                                                                                                                                                                                                              },
                                                                                                                                                                                                                                                                                                                              "recency": {
                                                                                                                                                                                                                                                                                                                                "value": "3-7 days ago"
                                                                                                                                                                                                                                                                                                                              },
                                                                                                                                                                                                                                                                                                                              "region": {
                                                                                                                                                                                                                                                                                                                                "value": "Europe"
                                                                                                                                                                                                                                                                                                                              },
                                                                                                                                                                                                                                                                                                                              "region_exposure": {
                                                                                                                                                                                                                                                                                                                                "value": "Europe"
                                                                                                                                                                                                                                                                                                                              },

                                                                                                                                                                                                                                                                                                                              "subclade_membership": {
                                                                                                                                                                                                                                                                                                                                "value": "20A"
                                                                                                                                                                                                                                                                                                                              },
                                                                                                                                                                                                                                                                                                                              "submitting_lab": {
                                                                                                                                                                                                                                                                                                                                "value": "Department of Virology, Faculty of Medicine, University of Helsinki, Helsinki, Finland"
                                                                                                                                                                                                                                                                                                                              },
                                                                                                                                                                                                                                                                                                                              "url": "https://www.gisaid.org"
                                                                                                                                                                                                                                                                                                                            }
                                                                                                                                                                                                                                                                                                                          }
                                                                                                                                                                                                                                                                                                                        ],
                                                                                                                                                                                                                                                                                                                        "name": "NODE_0001249",
                                                                                                                                                                                                                                                                                                                        "node_attrs": {
                                                                                                                                                                                                                                                                                                                          "clade_membership": {
                                                                                                                                                                                                                                                                                                                            "value": "20A"
                                                                                                                                                                                                                                                                                                                          },
                                                                                                                                                                                                                                                                                                                          "div": 5,
                                                                                                                                                                                                                                                                                                                          "custom_location": {
                                                                                                                                                                                                                                                                                                                            "confidence": {
                                                                                                                                                                                                                                                                                                                              "Asia": 0.004850465472998816,
                                                                                                                                                                                                                                                                                                                              "Europe": 0.9344360121565761,
                                                                                                                                                                                                                                                                                                                              "North America": 0.051386439673787594,
                                                                                                                                                                                                                                                                                                                              "South America": 0.00758048886840294
                                                                                                                                                                                                                                                                                                                            },
                                                                                                                                                                                                                                                                                                                            "entropy": 0.29042055834543207,
                                                                                                                                                                                                                                                                                                                            "value": "Europe"
                                                                                                                                                                                                                                                                                                                          },
                                                                                                                                                                                                                                                                                                                          "num_date": {
                                                                                                                                                                                                                                                                                                                            "confidence": [
                                                                                                                                                                                                                                                                                                                              2020.975643703053,
                                                                                                                                                                                                                                                                                                                              2021.0506849315068
                                                                                                                                                                                                                                                                                                                            ],
                                                                                                                                                                                                                                                                                                                            "value": 2021.0341101661775
                                                                                                                                                                                                                                                                                                                          },
                                                                                                                                                                                                                                                                                                                          "subclade_membership": {
                                                                                                                                                                                                                                                                                                                            "value": "20A"
                                                                                                                                                                                                                                                                                                                          }
                                                                                                                                                                                                                                                                                                                        }
                                                                                                                                                                                                                                                                                                                      }
                                                                                                                                                                                                                                                                                                                    ],
                                                                                                                                                                                                                                                                                                                    "name": "NODE_0001368",
                                                                                                                                                                                                                                                                                                                    "node_attrs": {
                                                                                                                                                                                                                                                                                                                      "clade_membership": {
                                                                                                                                                                                                                                                                                                                        "value": "20A"
                                                                                                                                                                                                                                                                                                                      },
                                                                                                                                                                                                                                                                                                                      "div": 4,
                                                                                                                                                                                                                                                                                                                      "custom_location": {
                                                                                                                                                                                                                                                                                                                        "confidence": {
                                                                                                                                                                                                                                                                                                                          "Asia": 0.0030493606377587417,
                                                                                                                                                                                                                                                                                                                          "Europe": 0.3141154748722079,
                                                                                                                                                                                                                                                                                                                          "North America": 0.6742399782090418,
                                                                                                                                                                                                                                                                                                                          "South America": 0.007495522561398163
                                                                                                                                                                                                                                                                                                                        },
                                                                                                                                                                                                                                                                                                                        "entropy": 0.6916961700975903,
                                                                                                                                                                                                                                                                                                                        "value": "North America"
                                                                                                                                                                                                                                                                                                                      },
                                                                                                                                                                                                                                                                                                                      "num_date": {
                                                                                                                                                                                                                                                                                                                        "confidence": [
                                                                                                                                                                                                                                                                                                                          2020.9218821378015,
                                                                                                                                                                                                                                                                                                                          2021.0069549474956
                                                                                                                                                                                                                                                                                                                        ],
                                                                                                                                                                                                                                                                                                                        "value": 2020.9714935855582
                                                                                                                                                                                                                                                                                                                      },
                                                                                                                                                                                                                                                                                                                      "subclade_membership": {
                                                                                                                                                                                                                                                                                                                        "value": "20A"
                                                                                                                                                                                                                                                                                                                      }
                                                                                                                                                                                                                                                                                                                    }
                                                                                                                                                                                                                                                                                                                  },
                                                                                                                                                                                                                                                                                                                  {
                                                                                                                                                                                                                                                                                                                    "branch_attrs": {
                                                                                                                                                                                                                                                                                                                      "mutations": {}
                                                                                                                                                                                                                                                                                                                    },
                                                                                                                                                                                                                                                                                                                    "children": [
                                                                                                                                                                                                                                                                                                                      {
                                                                                                                                                                                                                                                                                                                        "branch_attrs": {
                                                                                                                                                                                                                                                                                                                          "mutations": {}
                                                                                                                                                                                                                                                                                                                        },
                                                                                                                                                                                                                                                                                                                        "children": [
                                                                                                                                                                                                                                                                                                                          {
                                                                                                                                                                                                                                                                                                                            "branch_attrs": {
                                                                                                                                                                                                                                                                                                                              "labels": {
                                                                                                                                                                                                                                                                                                                                "aa": "N: P199L"
                                                                                                                                                                                                                                                                                                                              },
                                                                                                                                                                                                                                                                                                                              "mutations": {
                                                                                                                                                                                                                                                                                                                                "N": [
                                                                                                                                                                                                                                                                                                                                  "P199L"
                                                                                                                                                                                                                                                                                                                                ],
                                                                                                                                                                                                                                                                                                                                "nuc": [
                                                                                                                                                                                                                                                                                                                                  "C28869T"
                                                                                                                                                                                                                                                                                                                                ]
                                                                                                                                                                                                                                                                                                                              }
                                                                                                                                                                                                                                                                                                                            },
                                                                                                                                                                                                                                                                                                                            "name": "USA/TX-HMH-MCoV-25745/2021",
                                                                                                                                                                                                                                                                                                                            "node_attrs": {
                                                                                                                                                                                                                                                                                                                              "author": {
                                                                                                                                                                                                                                                                                                                                "author": "S. Wesley Long et al",
                                                                                                                                                                                                                                                                                                                                "value": "S. Wesley Long et al"
                                                                                                                                                                                                                                                                                                                              },
                                                                                                                                                                                                                                                                                                                              "clade_membership": {
                                                                                                                                                                                                                                                                                                                                "value": "20A"
                                                                                                                                                                                                                                                                                                                              },
                                                                                                                                                                                                                                                                                                                              "country": {
                                                                                                                                                                                                                                                                                                                                "value": "North America"
                                                                                                                                                                                                                                                                                                                              },
                                                                                                                                                                                                                                                                                                                              "div": 5,
                                                                                                                                                                                                                                                                                                                              "division": {
                                                                                                                                                                                                                                                                                                                                "value": "North America"
                                                                                                                                                                                                                                                                                                                              },
                                                                                                                                                                                                                                                                                                                              "division_exposure": {
                                                                                                                                                                                                                                                                                                                                "value": "North America"
                                                                                                                                                                                                                                                                                                                              },
                                                                                                                                                                                                                                                                                                                              "gisaid_epi_isl": {
                                                                                                                                                                                                                                                                                                                                "value": "EPI_ISL_1080238"
                                                                                                                                                                                                                                                                                                                              },
                                                                                                                                                                                                                                                                                                                              "host": {
                                                                                                                                                                                                                                                                                                                                "value": "Human"
                                                                                                                                                                                                                                                                                                                              },
                                                                                                                                                                                                                                                                                                                              "custom_location": {
                                                                                                                                                                                                                                                                                                                                "confidence": {
                                                                                                                                                                                                                                                                                                                                  "North America": 1.0
                                                                                                                                                                                                                                                                                                                                },
                                                                                                                                                                                                                                                                                                                                "entropy": -1.000088900581841e-12,
                                                                                                                                                                                                                                                                                                                                "value": "North America"
                                                                                                                                                                                                                                                                                                                              },
                                                                                                                                                                                                                                                                                                                              "num_date": {
                                                                                                                                                                                                                                                                                                                                "confidence": [
                                                                                                                                                                                                                                                                                                                                  2021.0863013698631,
                                                                                                                                                                                                                                                                                                                                  2021.0863013698631
                                                                                                                                                                                                                                                                                                                                ],
                                                                                                                                                                                                                                                                                                                                "value": 2021.0863013698631
                                                                                                                                                                                                                                                                                                                              },
                                                                                                                                                                                                                                                                                                                              "originating_lab": {
                                                                                                                                                                                                                                                                                                                                "value": "Houston Methodist Hospital"
                                                                                                                                                                                                                                                                                                                              },
                                                                                                                                                                                                                                                                                                                              "pangolin_lineage": {
                                                                                                                                                                                                                                                                                                                                "value": "B.1"
                                                                                                                                                                                                                                                                                                                              },
                                                                                                                                                                                                                                                                                                                              "recency": {
                                                                                                                                                                                                                                                                                                                                "value": "One week ago"
                                                                                                                                                                                                                                                                                                                              },
                                                                                                                                                                                                                                                                                                                              "region": {
                                                                                                                                                                                                                                                                                                                                "value": "North America"
                                                                                                                                                                                                                                                                                                                              },
                                                                                                                                                                                                                                                                                                                              "region_exposure": {
                                                                                                                                                                                                                                                                                                                                "value": "North America"
                                                                                                                                                                                                                                                                                                                              },
                                                                                                                                                                                                                                                                                                                              "subclade_membership": {
                                                                                                                                                                                                                                                                                                                                "value": "20A"
                                                                                                                                                                                                                                                                                                                              },
                                                                                                                                                                                                                                                                                                                              "submitting_lab": {
                                                                                                                                                                                                                                                                                                                                "value": "Houston Methodist Hospital"
                                                                                                                                                                                                                                                                                                                              },
                                                                                                                                                                                                                                                                                                                              "url": "https://www.gisaid.org"
                                                                                                                                                                                                                                                                                                                            }
                                                                                                                                                                                                                                                                                                                          },
                                                                                                                                                                                                                                                                                                                          {
                                                                                                                                                                                                                                                                                                                            "branch_attrs": {
                                                                                                                                                                                                                                                                                                                              "labels": {
                                                                                                                                                                                                                                                                                                                                "aa": "ORF1a: R207C, S3675-, G3676-, F3677-"
                                                                                                                                                                                                                                                                                                                              },
                                                                                                                                                                                                                                                                                                                              "mutations": {
                                                                                                                                                                                                                                                                                                                                "ORF1a": [
                                                                                                                                                                                                                                                                                                                                  "R207C",
                                                                                                                                                                                                                                                                                                                                  "S3675-",
                                                                                                                                                                                                                                                                                                                                  "G3676-",
                                                                                                                                                                                                                                                                                                                                  "F3677-"
                                                                                                                                                                                                                                                                                                                                ],
                                                                                                                                                                                                                                                                                                                                "nuc": [
                                                                                                                                                                                                                                                                                                                                  "C884T",
                                                                                                                                                                                                                                                                                                                                  "T11288-",
                                                                                                                                                                                                                                                                                                                                  "C11289-",
                                                                                                                                                                                                                                                                                                                                  "T11290-",
                                                                                                                                                                                                                                                                                                                                  "G11291-",
                                                                                                                                                                                                                                                                                                                                  "G11292-",
                                                                                                                                                                                                                                                                                                                                  "T11293-",
                                                                                                                                                                                                                                                                                                                                  "T11294-",
                                                                                                                                                                                                                                                                                                                                  "T11295-",
                                                                                                                                                                                                                                                                                                                                  "T11296-"
                                                                                                                                                                                                                                                                                                                                ]
                                                                                                                                                                                                                                                                                                                              }
                                                                                                                                                                                                                                                                                                                            },
                                                                                                                                                                                                                                                                                                                            "name": "Turkey/HSGM-D280/2021",
                                                                                                                                                                                                                                                                                                                            "node_attrs": {
                                                                                                                                                                                                                                                                                                                              "author": {
                                                                                                                                                                                                                                                                                                                                "author": "Fatma Bayrakdar et al",
                                                                                                                                                                                                                                                                                                                                "value": "Fatma Bayrakdar et al"
                                                                                                                                                                                                                                                                                                                              },
                                                                                                                                                                                                                                                                                                                              "clade_membership": {
                                                                                                                                                                                                                                                                                                                                "value": "20A"
                                                                                                                                                                                                                                                                                                                              },
                                                                                                                                                                                                                                                                                                                              "country": {
                                                                                                                                                                                                                                                                                                                                "value": "Europe"
                                                                                                                                                                                                                                                                                                                              },
                                                                                                                                                                                                                                                                                                                              "div": 5,
                                                                                                                                                                                                                                                                                                                              "division": {
                                                                                                                                                                                                                                                                                                                                "value": "Europe"
                                                                                                                                                                                                                                                                                                                              },
                                                                                                                                                                                                                                                                                                                              "division_exposure": {
                                                                                                                                                                                                                                                                                                                                "value": "Europe"
                                                                                                                                                                                                                                                                                                                              },
                                                                                                                                                                                                                                                                                                                              "gisaid_epi_isl": {
                                                                                                                                                                                                                                                                                                                                "value": "EPI_ISL_1073647"
                                                                                                                                                                                                                                                                                                                              },
                                                                                                                                                                                                                                                                                                                              "host": {
                                                                                                                                                                                                                                                                                                                                "value": "Human"
                                                                                                                                                                                                                                                                                                                              },
                                                                                                                                                                                                                                                                                                                              "custom_location": {
                                                                                                                                                                                                                                                                                                                                "confidence": {
                                                                                                                                                                                                                                                                                                                                  "Europe": 1.0
                                                                                                                                                                                                                                                                                                                                },
                                                                                                                                                                                                                                                                                                                                "entropy": -1.000088900581841e-12,
                                                                                                                                                                                                                                                                                                                                "value": "Europe"
                                                                                                                                                                                                                                                                                                                              },
                                                                                                                                                                                                                                                                                                                              "num_date": {
                                                                                                                                                                                                                                                                                                                                "confidence": [
                                                                                                                                                                                                                                                                                                                                  2021.1054794520549,
                                                                                                                                                                                                                                                                                                                                  2021.1054794520549
                                                                                                                                                                                                                                                                                                                                ],
                                                                                                                                                                                                                                                                                                                                "value": 2021.1054794520549
                                                                                                                                                                                                                                                                                                                              },
                                                                                                                                                                                                                                                                                                                              "originating_lab": {
                                                                                                                                                                                                                                                                                                                                "value": "Ministry of Health Turkey"
                                                                                                                                                                                                                                                                                                                              },
                                                                                                                                                                                                                                                                                                                              "pangolin_lineage": {
                                                                                                                                                                                                                                                                                                                                "value": "B.1"
                                                                                                                                                                                                                                                                                                                              },
                                                                                                                                                                                                                                                                                                                              "recency": {
                                                                                                                                                                                                                                                                                                                                "value": "One week ago"
                                                                                                                                                                                                                                                                                                                              },
                                                                                                                                                                                                                                                                                                                              "region": {
                                                                                                                                                                                                                                                                                                                                "value": "Europe"
                                                                                                                                                                                                                                                                                                                              },
                                                                                                                                                                                                                                                                                                                              "region_exposure": {
                                                                                                                                                                                                                                                                                                                                "value": "Europe"
                                                                                                                                                                                                                                                                                                                              },
                                                                                                                                                                                                                                                                                                                              "subclade_membership": {
                                                                                                                                                                                                                                                                                                                                "value": "20A"
                                                                                                                                                                                                                                                                                                                              },
                                                                                                                                                                                                                                                                                                                              "submitting_lab": {
                                                                                                                                                                                                                                                                                                                                "value": "Ministry of Health Turkey"
                                                                                                                                                                                                                                                                                                                              },
                                                                                                                                                                                                                                                                                                                              "url": "https://www.gisaid.org"
                                                                                                                                                                                                                                                                                                                            }
                                                                                                                                                                                                                                                                                                                          }
                                                                                                                                                                                                                                                                                                                        ],
                                                                                                                                                                                                                                                                                                                        "name": "NODE_0001373",
                                                                                                                                                                                                                                                                                                                        "node_attrs": {
                                                                                                                                                                                                                                                                                                                          "clade_membership": {
                                                                                                                                                                                                                                                                                                                            "value": "20A"
                                                                                                                                                                                                                                                                                                                          },
                                                                                                                                                                                                                                                                                                                          "div": 4,
                                                                                                                                                                                                                                                                                                                          "custom_location": {
                                                                                                                                                                                                                                                                                                                            "confidence": {
                                                                                                                                                                                                                                                                                                                              "Asia": 0.0041181543962546694,
                                                                                                                                                                                                                                                                                                                              "Europe": 0.511008457223458,
                                                                                                                                                                                                                                                                                                                              "North America": 0.47403219932182833,
                                                                                                                                                                                                                                                                                                                              "South America": 0.009289807087977997
                                                                                                                                                                                                                                                                                                                            },
                                                                                                                                                                                                                                                                                                                            "entropy": 0.7735467471288142,
                                                                                                                                                                                                                                                                                                                            "value": "Europe"
                                                                                                                                                                                                                                                                                                                          },
                                                                                                                                                                                                                                                                                                                          "num_date": {
                                                                                                                                                                                                                                                                                                                            "confidence": [
                                                                                                                                                                                                                                                                                                                              2020.9434198230852,
                                                                                                                                                                                                                                                                                                                              2021.0863013698631
                                                                                                                                                                                                                                                                                                                            ],
                                                                                                                                                                                                                                                                                                                            "value": 2020.9740097623246
                                                                                                                                                                                                                                                                                                                          },
                                                                                                                                                                                                                                                                                                                          "subclade_membership": {
                                                                                                                                                                                                                                                                                                                            "value": "20A"
                                                                                                                                                                                                                                                                                                                          }
                                                                                                                                                                                                                                                                                                                        }
                                                                                                                                                                                                                                                                                                                      },
                                                                                                                                                                                                                                                                                                                      {
                                                                                                                                                                                                                                                                                                                        "branch_attrs": {
                                                                                                                                                                                                                                                                                                                          "mutations": {}
                                                                                                                                                                                                                                                                                                                        },
                                                                                                                                                                                                                                                                                                                        "children": [
                                                                                                                                                                                                                                                                                                                          {
                                                                                                                                                                                                                                                                                                                            "branch_attrs": {
                                                                                                                                                                                                                                                                                                                              "mutations": {}
                                                                                                                                                                                                                                                                                                                            },
                                                                                                                                                                                                                                                                                                                            "children": [
                                                                                                                                                                                                                                                                                                                              {
                                                                                                                                                                                                                                                                                                                                "branch_attrs": {
                                                                                                                                                                                                                                                                                                                                  "mutations": {}
                                                                                                                                                                                                                                                                                                                                },
                                                                                                                                                                                                                                                                                                                                "name": "env/Austria/CeMM3049/2020",
                                                                                                                                                                                                                                                                                                                                "node_attrs": {
                                                                                                                                                                                                                                                                                                                                  "author": {
                                                                                                                                                                                                                                                                                                                                    "author": "Lukas Endler et al",
                                                                                                                                                                                                                                                                                                                                    "value": "Lukas Endler et al"
                                                                                                                                                                                                                                                                                                                                  },
                                                                                                                                                                                                                                                                                                                                  "clade_membership": {
                                                                                                                                                                                                                                                                                                                                    "value": "20A"
                                                                                                                                                                                                                                                                                                                                  },
                                                                                                                                                                                                                                                                                                                                  "country": {
                                                                                                                                                                                                                                                                                                                                    "value": "Europe"
                                                                                                                                                                                                                                                                                                                                  },
                                                                                                                                                                                                                                                                                                                                  "div": 4,
                                                                                                                                                                                                                                                                                                                                  "division": {
                                                                                                                                                                                                                                                                                                                                    "value": "Europe"
                                                                                                                                                                                                                                                                                                                                  },
                                                                                                                                                                                                                                                                                                                                  "division_exposure": {
                                                                                                                                                                                                                                                                                                                                    "value": "Europe"
                                                                                                                                                                                                                                                                                                                                  },
                                                                                                                                                                                                                                                                                                                                  "gisaid_epi_isl": {
                                                                                                                                                                                                                                                                                                                                    "value": "EPI_ISL_934633"
                                                                                                                                                                                                                                                                                                                                  },
                                                                                                                                                                                                                                                                                                                                  "host": {
                                                                                                                                                                                                                                                                                                                                    "value": "Environment"
                                                                                                                                                                                                                                                                                                                                  },
                                                                                                                                                                                                                                                                                                                                  "custom_location": {
                                                                                                                                                                                                                                                                                                                                    "confidence": {
                                                                                                                                                                                                                                                                                                                                      "Europe": 1.0
                                                                                                                                                                                                                                                                                                                                    },
                                                                                                                                                                                                                                                                                                                                    "entropy": -1.000088900581841e-12,
                                                                                                                                                                                                                                                                                                                                    "value": "Europe"
                                                                                                                                                                                                                                                                                                                                  },
                                                                                                                                                                                                                                                                                                                                  "num_date": {
                                                                                                                                                                                                                                                                                                                                    "confidence": [
                                                                                                                                                                                                                                                                                                                                      2020.9685792349726,
                                                                                                                                                                                                                                                                                                                                      2020.9685792349726
                                                                                                                                                                                                                                                                                                                                    ],
                                                                                                                                                                                                                                                                                                                                    "value": 2020.9685792349726
                                                                                                                                                                                                                                                                                                                                  },
                                                                                                                                                                                                                                                                                                                                  "originating_lab": {
                                                                                                                                                                                                                                                                                                                                    "value": "Department of Microbiology, University Innsbruck"
                                                                                                                                                                                                                                                                                                                                  },
                                                                                                                                                                                                                                                                                                                                  "pangolin_lineage": {
                                                                                                                                                                                                                                                                                                                                    "value": "B.1"
                                                                                                                                                                                                                                                                                                                                  },
                                                                                                                                                                                                                                                                                                                                  "recency": {
                                                                                                                                                                                                                                                                                                                                    "value": "One month ago"
                                                                                                                                                                                                                                                                                                                                  },
                                                                                                                                                                                                                                                                                                                                  "region": {
                                                                                                                                                                                                                                                                                                                                    "value": "Europe"
                                                                                                                                                                                                                                                                                                                                  },
                                                                                                                                                                                                                                                                                                                                  "region_exposure": {
                                                                                                                                                                                                                                                                                                                                    "value": "Europe"
                                                                                                                                                                                                                                                                                                                                  },
                                                                                                                                                                                                                                                                                                                                  "subclade_membership": {
                                                                                                                                                                                                                                                                                                                                    "value": "20A"
                                                                                                                                                                                                                                                                                                                                  },
                                                                                                                                                                                                                                                                                                                                  "submitting_lab": {
                                                                                                                                                                                                                                                                                                                                    "value": "Bergthaler laboratory, CeMM Research Center for Molecular Medicine of the Austrian Academy of Sciences"
                                                                                                                                                                                                                                                                                                                                  },
                                                                                                                                                                                                                                                                                                                                  "url": "https://www.gisaid.org"
                                                                                                                                                                                                                                                                                                                                }
                                                                                                                                                                                                                                                                                                                              },
                                                                                                                                                                                                                                                                                                                              {
                                                                                                                                                                                                                                                                                                                                "branch_attrs": {
                                                                                                                                                                                                                                                                                                                                  "mutations": {}
                                                                                                                                                                                                                                                                                                                                },
                                                                                                                                                                                                                                                                                                                                "name": "env/Austria/CeMM3055/2020",
                                                                                                                                                                                                                                                                                                                                "node_attrs": {
                                                                                                                                                                                                                                                                                                                                  "author": {
                                                                                                                                                                                                                                                                                                                                    "author": "Lukas Endler et al",
                                                                                                                                                                                                                                                                                                                                    "value": "Lukas Endler et al"
                                                                                                                                                                                                                                                                                                                                  },
                                                                                                                                                                                                                                                                                                                                  "clade_membership": {
                                                                                                                                                                                                                                                                                                                                    "value": "20A"
                                                                                                                                                                                                                                                                                                                                  },
                                                                                                                                                                                                                                                                                                                                  "country": {
                                                                                                                                                                                                                                                                                                                                    "value": "Europe"
                                                                                                                                                                                                                                                                                                                                  },
                                                                                                                                                                                                                                                                                                                                  "div": 4,
                                                                                                                                                                                                                                                                                                                                  "division": {
                                                                                                                                                                                                                                                                                                                                    "value": "Europe"
                                                                                                                                                                                                                                                                                                                                  },
                                                                                                                                                                                                                                                                                                                                  "division_exposure": {
                                                                                                                                                                                                                                                                                                                                    "value": "Europe"
                                                                                                                                                                                                                                                                                                                                  },
                                                                                                                                                                                                                                                                                                                                  "gisaid_epi_isl": {
                                                                                                                                                                                                                                                                                                                                    "value": "EPI_ISL_934638"
                                                                                                                                                                                                                                                                                                                                  },
                                                                                                                                                                                                                                                                                                                                  "host": {
                                                                                                                                                                                                                                                                                                                                    "value": "Environment"
                                                                                                                                                                                                                                                                                                                                  },
                                                                                                                                                                                                                                                                                                                                  "custom_location": {
                                                                                                                                                                                                                                                                                                                                    "confidence": {
                                                                                                                                                                                                                                                                                                                                      "Europe": 1.0
                                                                                                                                                                                                                                                                                                                                    },
                                                                                                                                                                                                                                                                                                                                    "entropy": -1.000088900581841e-12,
                                                                                                                                                                                                                                                                                                                                    "value": "Europe"
                                                                                                                                                                                                                                                                                                                                  },
                                                                                                                                                                                                                                                                                                                                  "num_date": {
                                                                                                                                                                                                                                                                                                                                    "confidence": [
                                                                                                                                                                                                                                                                                                                                      2020.9603825136612,
                                                                                                                                                                                                                                                                                                                                      2020.9603825136612
                                                                                                                                                                                                                                                                                                                                    ],
                                                                                                                                                                                                                                                                                                                                    "value": 2020.9603825136612
                                                                                                                                                                                                                                                                                                                                  },
                                                                                                                                                                                                                                                                                                                                  "originating_lab": {
                                                                                                                                                                                                                                                                                                                                    "value": "Department of Microbiology, University Innsbruck"
                                                                                                                                                                                                                                                                                                                                  },
                                                                                                                                                                                                                                                                                                                                  "pangolin_lineage": {
                                                                                                                                                                                                                                                                                                                                    "value": "B.1"
                                                                                                                                                                                                                                                                                                                                  },
                                                                                                                                                                                                                                                                                                                                  "recency": {
                                                                                                                                                                                                                                                                                                                                    "value": "One month ago"
                                                                                                                                                                                                                                                                                                                                  },
                                                                                                                                                                                                                                                                                                                                  "region": {
                                                                                                                                                                                                                                                                                                                                    "value": "Europe"
                                                                                                                                                                                                                                                                                                                                  },
                                                                                                                                                                                                                                                                                                                                  "region_exposure": {
                                                                                                                                                                                                                                                                                                                                    "value": "Europe"
                                                                                                                                                                                                                                                                                                                                  },
                                                                                                                                                                                                                                                                                                                                  "subclade_membership": {
                                                                                                                                                                                                                                                                                                                                    "value": "20A"
                                                                                                                                                                                                                                                                                                                                  },
                                                                                                                                                                                                                                                                                                                                  "submitting_lab": {
                                                                                                                                                                                                                                                                                                                                    "value": "Bergthaler laboratory, CeMM Research Center for Molecular Medicine of the Austrian Academy of Sciences"
                                                                                                                                                                                                                                                                                                                                  },
                                                                                                                                                                                                                                                                                                                                  "url": "https://www.gisaid.org"
                                                                                                                                                                                                                                                                                                                                }
                                                                                                                                                                                                                                                                                                                              }
                                                                                                                                                                                                                                                                                                                            ],
                                                                                                                                                                                                                                                                                                                            "name": "NODE_0001377",
                                                                                                                                                                                                                                                                                                                            "node_attrs": {
                                                                                                                                                                                                                                                                                                                              "clade_membership": {
                                                                                                                                                                                                                                                                                                                                "value": "20A"
                                                                                                                                                                                                                                                                                                                              },
                                                                                                                                                                                                                                                                                                                              "div": 4,
                                                                                                                                                                                                                                                                                                                              "custom_location": {
                                                                                                                                                                                                                                                                                                                                "confidence": {
                                                                                                                                                                                                                                                                                                                                  "Asia": 0.003895602070113571,
                                                                                                                                                                                                                                                                                                                                  "Europe": 0.9873945443722607,
                                                                                                                                                                                                                                                                                                                                  "North America": 0.004136553657518887,
                                                                                                                                                                                                                                                                                                                                  "South America": 0.0032268986245410775
                                                                                                                                                                                                                                                                                                                                },
                                                                                                                                                                                                                                                                                                                                "entropy": 0.0845777303309665,
                                                                                                                                                                                                                                                                                                                                "value": "Europe"
                                                                                                                                                                                                                                                                                                                              },
                                                                                                                                                                                                                                                                                                                              "num_date": {
                                                                                                                                                                                                                                                                                                                                "confidence": [
                                                                                                                                                                                                                                                                                                                                  2020.94370855875,
                                                                                                                                                                                                                                                                                                                                  2020.9603825136612
                                                                                                                                                                                                                                                                                                                                ],
                                                                                                                                                                                                                                                                                                                                "value": 2020.9603825136612
                                                                                                                                                                                                                                                                                                                              },
                                                                                                                                                                                                                                                                                                                              "subclade_membership": {
                                                                                                                                                                                                                                                                                                                                "value": "20A"
                                                                                                                                                                                                                                                                                                                              }
                                                                                                                                                                                                                                                                                                                            }
                                                                                                                                                                                                                                                                                                                          },
                                                                                                                                                                                                                                                                                                                          {
                                                                                                                                                                                                                                                                                                                            "branch_attrs": {
                                                                                                                                                                                                                                                                                                                              "mutations": {}
                                                                                                                                                                                                                                                                                                                            },
                                                                                                                                                                                                                                                                                                                            "children": [
                                                                                                                                                                                                                                                                                                                              {
                                                                                                                                                                                                                                                                                                                                "branch_attrs": {
                                                                                                                                                                                                                                                                                                                                  "mutations": {}
                                                                                                                                                                                                                                                                                                                                },
                                                                                                                                                                                                                                                                                                                                "children": [
                                                                                                                                                                                                                                                                                                                                  {
                                                                                                                                                                                                                                                                                                                                    "branch_attrs": {
                                                                                                                                                                                                                                                                                                                                      "mutations": {}
                                                                                                                                                                                                                                                                                                                                    },
                                                                                                                                                                                                                                                                                                                                    "children": [
                                                                                                                                                                                                                                                                                                                                      {
                                                                                                                                                                                                                                                                                                                                        "branch_attrs": {
                                                                                                                                                                                                                                                                                                                                          "mutations": {}
                                                                                                                                                                                                                                                                                                                                        },
                                                                                                                                                                                                                                                                                                                                        "name": "env/Austria/CeMM3062/2020",
                                                                                                                                                                                                                                                                                                                                        "node_attrs": {
                                                                                                                                                                                                                                                                                                                                          "author": {
                                                                                                                                                                                                                                                                                                                                            "author": "Lukas Endler et al",
                                                                                                                                                                                                                                                                                                                                            "value": "Lukas Endler et al"
                                                                                                                                                                                                                                                                                                                                          },
                                                                                                                                                                                                                                                                                                                                          "clade_membership": {
                                                                                                                                                                                                                                                                                                                                            "value": "20A"
                                                                                                                                                                                                                                                                                                                                          },
                                                                                                                                                                                                                                                                                                                                          "country": {
                                                                                                                                                                                                                                                                                                                                            "value": "Europe"
                                                                                                                                                                                                                                                                                                                                          },
                                                                                                                                                                                                                                                                                                                                          "div": 4,
                                                                                                                                                                                                                                                                                                                                          "division": {
                                                                                                                                                                                                                                                                                                                                            "value": "Europe"
                                                                                                                                                                                                                                                                                                                                          },
                                                                                                                                                                                                                                                                                                                                          "division_exposure": {
                                                                                                                                                                                                                                                                                                                                            "value": "Europe"
                                                                                                                                                                                                                                                                                                                                          },
                                                                                                                                                                                                                                                                                                                                          "gisaid_epi_isl": {
                                                                                                                                                                                                                                                                                                                                            "value": "EPI_ISL_934644"
                                                                                                                                                                                                                                                                                                                                          },
                                                                                                                                                                                                                                                                                                                                          "host": {
                                                                                                                                                                                                                                                                                                                                            "value": "Environment"
                                                                                                                                                                                                                                                                                                                                          },
                                                                                                                                                                                                                                                                                                                                          "custom_location": {
                                                                                                                                                                                                                                                                                                                                            "confidence": {
                                                                                                                                                                                                                                                                                                                                              "Europe": 1.0
                                                                                                                                                                                                                                                                                                                                            },
                                                                                                                                                                                                                                                                                                                                            "entropy": -1.000088900581841e-12,
                                                                                                                                                                                                                                                                                                                                            "value": "Europe"
                                                                                                                                                                                                                                                                                                                                          },
                                                                                                                                                                                                                                                                                                                                          "num_date": {
                                                                                                                                                                                                                                                                                                                                            "confidence": [
                                                                                                                                                                                                                                                                                                                                              2020.9767759562842,
                                                                                                                                                                                                                                                                                                                                              2020.9767759562842
                                                                                                                                                                                                                                                                                                                                            ],
                                                                                                                                                                                                                                                                                                                                            "value": 2020.9767759562842
                                                                                                                                                                                                                                                                                                                                          },
                                                                                                                                                                                                                                                                                                                                          "originating_lab": {
                                                                                                                                                                                                                                                                                                                                            "value": "Department of Microbiology, University Innsbruck"
                                                                                                                                                                                                                                                                                                                                          },
                                                                                                                                                                                                                                                                                                                                          "pangolin_lineage": {
                                                                                                                                                                                                                                                                                                                                            "value": "B.1"
                                                                                                                                                                                                                                                                                                                                          },
                                                                                                                                                                                                                                                                                                                                          "recency": {
                                                                                                                                                                                                                                                                                                                                            "value": "One month ago"
                                                                                                                                                                                                                                                                                                                                          },
                                                                                                                                                                                                                                                                                                                                          "region": {
                                                                                                                                                                                                                                                                                                                                            "value": "Europe"
                                                                                                                                                                                                                                                                                                                                          },
                                                                                                                                                                                                                                                                                                                                          "region_exposure": {
                                                                                                                                                                                                                                                                                                                                            "value": "Europe"
                                                                                                                                                                                                                                                                                                                                          },
                                                                                                                                                                                                                                                                                                                                          "subclade_membership": {
                                                                                                                                                                                                                                                                                                                                            "value": "20A"
                                                                                                                                                                                                                                                                                                                                          },
                                                                                                                                                                                                                                                                                                                                          "submitting_lab": {
                                                                                                                                                                                                                                                                                                                                            "value": "Bergthaler laboratory, CeMM Research Center for Molecular Medicine of the Austrian Academy of Sciences"
                                                                                                                                                                                                                                                                                                                                          },
                                                                                                                                                                                                                                                                                                                                          "url": "https://www.gisaid.org"
                                                                                                                                                                                                                                                                                                                                        }
                                                                                                                                                                                                                                                                                                                                      },
                                                                                                                                                                                                                                                                                                                                      {
                                                                                                                                                                                                                                                                                                                                        "branch_attrs": {
                                                                                                                                                                                                                                                                                                                                          "mutations": {}
                                                                                                                                                                                                                                                                                                                                        },
                                                                                                                                                                                                                                                                                                                                        "name": "Switzerland/BE-ETHZ-420604/2020",
                                                                                                                                                                                                                                                                                                                                        "node_attrs": {
                                                                                                                                                                                                                                                                                                                                          "author": {
                                                                                                                                                                                                                                                                                                                                            "author": "Chaoran Chen et al",
                                                                                                                                                                                                                                                                                                                                            "value": "Chaoran Chen et al"
                                                                                                                                                                                                                                                                                                                                          },
                                                                                                                                                                                                                                                                                                                                          "clade_membership": {
                                                                                                                                                                                                                                                                                                                                            "value": "20A"
                                                                                                                                                                                                                                                                                                                                          },
                                                                                                                                                                                                                                                                                                                                          "country": {
                                                                                                                                                                                                                                                                                                                                            "value": "Europe"
                                                                                                                                                                                                                                                                                                                                          },
                                                                                                                                                                                                                                                                                                                                          "div": 4,
                                                                                                                                                                                                                                                                                                                                          "division": {
                                                                                                                                                                                                                                                                                                                                            "value": "Europe"
                                                                                                                                                                                                                                                                                                                                          },
                                                                                                                                                                                                                                                                                                                                          "division_exposure": {
                                                                                                                                                                                                                                                                                                                                            "value": "Europe"
                                                                                                                                                                                                                                                                                                                                          },
                                                                                                                                                                                                                                                                                                                                          "gisaid_epi_isl": {
                                                                                                                                                                                                                                                                                                                                            "value": "EPI_ISL_768001"
                                                                                                                                                                                                                                                                                                                                          },
                                                                                                                                                                                                                                                                                                                                          "host": {
                                                                                                                                                                                                                                                                                                                                            "value": "Human"
                                                                                                                                                                                                                                                                                                                                          },
                                                                                                                                                                                                                                                                                                                                          "custom_location": {
                                                                                                                                                                                                                                                                                                                                            "confidence": {
                                                                                                                                                                                                                                                                                                                                              "Europe": 1.0
                                                                                                                                                                                                                                                                                                                                            },
                                                                                                                                                                                                                                                                                                                                            "entropy": -1.000088900581841e-12,
                                                                                                                                                                                                                                                                                                                                            "value": "Europe"
                                                                                                                                                                                                                                                                                                                                          },
                                                                                                                                                                                                                                                                                                                                          "num_date": {
                                                                                                                                                                                                                                                                                                                                            "confidence": [
                                                                                                                                                                                                                                                                                                                                              2020.974043715847,
                                                                                                                                                                                                                                                                                                                                              2020.974043715847
                                                                                                                                                                                                                                                                                                                                            ],
                                                                                                                                                                                                                                                                                                                                            "value": 2020.974043715847
                                                                                                                                                                                                                                                                                                                                          },
                                                                                                                                                                                                                                                                                                                                          "originating_lab": {
                                                                                                                                                                                                                                                                                                                                            "value": "Viollier AG"
                                                                                                                                                                                                                                                                                                                                          },
                                                                                                                                                                                                                                                                                                                                          "pangolin_lineage": {
                                                                                                                                                                                                                                                                                                                                            "value": "B.1"
                                                                                                                                                                                                                                                                                                                                          },
                                                                                                                                                                                                                                                                                                                                          "recency": {
                                                                                                                                                                                                                                                                                                                                            "value": "Older"
                                                                                                                                                                                                                                                                                                                                          },
                                                                                                                                                                                                                                                                                                                                          "region": {
                                                                                                                                                                                                                                                                                                                                            "value": "Europe"
                                                                                                                                                                                                                                                                                                                                          },
                                                                                                                                                                                                                                                                                                                                          "region_exposure": {
                                                                                                                                                                                                                                                                                                                                            "value": "Europe"
                                                                                                                                                                                                                                                                                                                                          },
                                                                                                                                                                                                                                                                                                                                          "subclade_membership": {
                                                                                                                                                                                                                                                                                                                                            "value": "20A"
                                                                                                                                                                                                                                                                                                                                          },
                                                                                                                                                                                                                                                                                                                                          "submitting_lab": {
                                                                                                                                                                                                                                                                                                                                            "value": "Department of Biosystems Science and Engineering, ETH Z\u00fcrich"
                                                                                                                                                                                                                                                                                                                                          },
                                                                                                                                                                                                                                                                                                                                          "url": "https://www.gisaid.org"
                                                                                                                                                                                                                                                                                                                                        }
                                                                                                                                                                                                                                                                                                                                      }
                                                                                                                                                                                                                                                                                                                                    ],
                                                                                                                                                                                                                                                                                                                                    "name": "NODE_0001381",
                                                                                                                                                                                                                                                                                                                                    "node_attrs": {
                                                                                                                                                                                                                                                                                                                                      "clade_membership": {
                                                                                                                                                                                                                                                                                                                                        "value": "20A"
                                                                                                                                                                                                                                                                                                                                      },
                                                                                                                                                                                                                                                                                                                                      "div": 4,
                                                                                                                                                                                                                                                                                                                                      "custom_location": {
                                                                                                                                                                                                                                                                                                                                        "confidence": {
                                                                                                                                                                                                                                                                                                                                          "Asia": 0.0036683793800775986,
                                                                                                                                                                                                                                                                                                                                          "Europe": 0.9909729014060518,
                                                                                                                                                                                                                                                                                                                                          "North America": 0.0015729744414074323,
                                                                                                                                                                                                                                                                                                                                          "South America": 0.0025676840746944114
                                                                                                                                                                                                                                                                                                                                        },
                                                                                                                                                                                                                                                                                                                                        "entropy": 0.0634984635278951,
                                                                                                                                                                                                                                                                                                                                        "value": "Europe"
                                                                                                                                                                                                                                                                                                                                      },
                                                                                                                                                                                                                                                                                                                                      "num_date": {
                                                                                                                                                                                                                                                                                                                                        "confidence": [
                                                                                                                                                                                                                                                                                                                                          2020.959962687131,
                                                                                                                                                                                                                                                                                                                                          2020.974043715847
                                                                                                                                                                                                                                                                                                                                        ],
                                                                                                                                                                                                                                                                                                                                        "value": 2020.974043715847
                                                                                                                                                                                                                                                                                                                                      },
                                                                                                                                                                                                                                                                                                                                      "subclade_membership": {
                                                                                                                                                                                                                                                                                                                                        "value": "20A"
                                                                                                                                                                                                                                                                                                                                      }
                                                                                                                                                                                                                                                                                                                                    }
                                                                                                                                                                                                                                                                                                                                  },
                                                                                                                                                                                                                                                                                                                                  {
                                                                                                                                                                                                                                                                                                                                    "branch_attrs": {
                                                                                                                                                                                                                                                                                                                                      "mutations": {}
                                                                                                                                                                                                                                                                                                                                    },
                                                                                                                                                                                                                                                                                                                                    "children": [
                                                                                                                                                                                                                                                                                                                                      {
                                                                                                                                                                                                                                                                                                                                        "branch_attrs": {
                                                                                                                                                                                                                                                                                                                                          "mutations": {}
                                                                                                                                                                                                                                                                                                                                        },
                                                                                                                                                                                                                                                                                                                                        "name": "Switzerland/GR-ETHZ-420570/2020",
                                                                                                                                                                                                                                                                                                                                        "node_attrs": {
                                                                                                                                                                                                                                                                                                                                          "author": {
                                                                                                                                                                                                                                                                                                                                            "author": "Chaoran Chen et al",
                                                                                                                                                                                                                                                                                                                                            "value": "Chaoran Chen et al"
                                                                                                                                                                                                                                                                                                                                          },
                                                                                                                                                                                                                                                                                                                                          "clade_membership": {
                                                                                                                                                                                                                                                                                                                                            "value": "20A"
                                                                                                                                                                                                                                                                                                                                          },
                                                                                                                                                                                                                                                                                                                                          "country": {
                                                                                                                                                                                                                                                                                                                                            "value": "Europe"
                                                                                                                                                                                                                                                                                                                                          },
                                                                                                                                                                                                                                                                                                                                          "div": 4,
                                                                                                                                                                                                                                                                                                                                          "division": {
                                                                                                                                                                                                                                                                                                                                            "value": "Europe"
                                                                                                                                                                                                                                                                                                                                          },
                                                                                                                                                                                                                                                                                                                                          "division_exposure": {
                                                                                                                                                                                                                                                                                                                                            "value": "Europe"
                                                                                                                                                                                                                                                                                                                                          },
                                                                                                                                                                                                                                                                                                                                          "gisaid_epi_isl": {
                                                                                                                                                                                                                                                                                                                                            "value": "EPI_ISL_768107"
                                                                                                                                                                                                                                                                                                                                          },
                                                                                                                                                                                                                                                                                                                                          "host": {
                                                                                                                                                                                                                                                                                                                                            "value": "Human"
                                                                                                                                                                                                                                                                                                                                          },
                                                                                                                                                                                                                                                                                                                                          "custom_location": {
                                                                                                                                                                                                                                                                                                                                            "confidence": {
                                                                                                                                                                                                                                                                                                                                              "Europe": 1.0
                                                                                                                                                                                                                                                                                                                                            },
                                                                                                                                                                                                                                                                                                                                            "entropy": -1.000088900581841e-12,
                                                                                                                                                                                                                                                                                                                                            "value": "Europe"
                                                                                                                                                                                                                                                                                                                                          },
                                                                                                                                                                                                                                                                                                                                          "num_date": {
                                                                                                                                                                                                                                                                                                                                            "confidence": [
                                                                                                                                                                                                                                                                                                                                              2020.974043715847,
                                                                                                                                                                                                                                                                                                                                              2020.974043715847
                                                                                                                                                                                                                                                                                                                                            ],
                                                                                                                                                                                                                                                                                                                                            "value": 2020.974043715847
                                                                                                                                                                                                                                                                                                                                          },
                                                                                                                                                                                                                                                                                                                                          "originating_lab": {
                                                                                                                                                                                                                                                                                                                                            "value": "Viollier AG"
                                                                                                                                                                                                                                                                                                                                          },
                                                                                                                                                                                                                                                                                                                                          "pangolin_lineage": {
                                                                                                                                                                                                                                                                                                                                            "value": "B.1"
                                                                                                                                                                                                                                                                                                                                          },
                                                                                                                                                                                                                                                                                                                                          "recency": {
                                                                                                                                                                                                                                                                                                                                            "value": "Older"
                                                                                                                                                                                                                                                                                                                                          },
                                                                                                                                                                                                                                                                                                                                          "region": {
                                                                                                                                                                                                                                                                                                                                            "value": "Europe"
                                                                                                                                                                                                                                                                                                                                          },
                                                                                                                                                                                                                                                                                                                                          "region_exposure": {
                                                                                                                                                                                                                                                                                                                                            "value": "Europe"
                                                                                                                                                                                                                                                                                                                                          },
                                                                                                                                                                                                                                                                                                                                          "subclade_membership": {
                                                                                                                                                                                                                                                                                                                                            "value": "20A"
                                                                                                                                                                                                                                                                                                                                          },
                                                                                                                                                                                                                                                                                                                                          "submitting_lab": {
                                                                                                                                                                                                                                                                                                                                            "value": "Department of Biosystems Science and Engineering, ETH Z\u00fcrich"
                                                                                                                                                                                                                                                                                                                                          },
                                                                                                                                                                                                                                                                                                                                          "url": "https://www.gisaid.org"
                                                                                                                                                                                                                                                                                                                                        }
                                                                                                                                                                                                                                                                                                                                      },
                                                                                                                                                                                                                                                                                                                                      {
                                                                                                                                                                                                                                                                                                                                        "branch_attrs": {
                                                                                                                                                                                                                                                                                                                                          "mutations": {}
                                                                                                                                                                                                                                                                                                                                        },
                                                                                                                                                                                                                                                                                                                                        "name": "USA/AZ-TG710905/2021",
                                                                                                                                                                                                                                                                                                                                        "node_attrs": {
                                                                                                                                                                                                                                                                                                                                          "author": {
                                                                                                                                                                                                                                                                                                                                            "author": "\"Jolene Bowers et al",
                                                                                                                                                                                                                                                                                                                                            "value": "\"Jolene Bowers et al"
                                                                                                                                                                                                                                                                                                                                          },
                                                                                                                                                                                                                                                                                                                                          "clade_membership": {
                                                                                                                                                                                                                                                                                                                                            "value": "20A"
                                                                                                                                                                                                                                                                                                                                          },
                                                                                                                                                                                                                                                                                                                                          "country": {
                                                                                                                                                                                                                                                                                                                                            "value": "North America"
                                                                                                                                                                                                                                                                                                                                          },
                                                                                                                                                                                                                                                                                                                                          "div": 4,
                                                                                                                                                                                                                                                                                                                                          "division": {
                                                                                                                                                                                                                                                                                                                                            "value": "North America"
                                                                                                                                                                                                                                                                                                                                          },
                                                                                                                                                                                                                                                                                                                                          "division_exposure": {
                                                                                                                                                                                                                                                                                                                                            "value": "North America"
                                                                                                                                                                                                                                                                                                                                          },
                                                                                                                                                                                                                                                                                                                                          "gisaid_epi_isl": {
                                                                                                                                                                                                                                                                                                                                            "value": "EPI_ISL_967980"
                                                                                                                                                                                                                                                                                                                                          },
                                                                                                                                                                                                                                                                                                                                          "host": {
                                                                                                                                                                                                                                                                                                                                            "value": "Human"
                                                                                                                                                                                                                                                                                                                                          },
                                                                                                                                                                                                                                                                                                                                          "custom_location": {
                                                                                                                                                                                                                                                                                                                                            "confidence": {
                                                                                                                                                                                                                                                                                                                                              "North America": 0.9999999999999999
                                                                                                                                                                                                                                                                                                                                            },
                                                                                                                                                                                                                                                                                                                                            "entropy": -9.99866855976916e-13,
                                                                                                                                                                                                                                                                                                                                            "value": "North America"
                                                                                                                                                                                                                                                                                                                                          },
                                                                                                                                                                                                                                                                                                                                          "num_date": {
                                                                                                                                                                                                                                                                                                                                            "confidence": [
                                                                                                                                                                                                                                                                                                                                              2021.0424657534247,
                                                                                                                                                                                                                                                                                                                                              2021.0424657534247
                                                                                                                                                                                                                                                                                                                                            ],
                                                                                                                                                                                                                                                                                                                                            "value": 2021.0424657534247
                                                                                                                                                                                                                                                                                                                                          },
                                                                                                                                                                                                                                                                                                                                          "originating_lab": {
                                                                                                                                                                                                                                                                                                                                            "value": "TGen North"
                                                                                                                                                                                                                                                                                                                                          },
                                                                                                                                                                                                                                                                                                                                          "pangolin_lineage": {
                                                                                                                                                                                                                                                                                                                                            "value": "B.1"
                                                                                                                                                                                                                                                                                                                                          },
                                                                                                                                                                                                                                                                                                                                          "recency": {
                                                                                                                                                                                                                                                                                                                                            "value": "One month ago"
                                                                                                                                                                                                                                                                                                                                          },
                                                                                                                                                                                                                                                                                                                                          "region": {
                                                                                                                                                                                                                                                                                                                                            "value": "North America"
                                                                                                                                                                                                                                                                                                                                          },
                                                                                                                                                                                                                                                                                                                                          "region_exposure": {
                                                                                                                                                                                                                                                                                                                                            "value": "North America"
                                                                                                                                                                                                                                                                                                                                          },
                                                                                                                                                                                                                                                                                                                                          "subclade_membership": {
                                                                                                                                                                                                                                                                                                                                            "value": "20A"
                                                                                                                                                                                                                                                                                                                                          },
                                                                                                                                                                                                                                                                                                                                          "submitting_lab": {
                                                                                                                                                                                                                                                                                                                                            "value": "Sonora Quest Laboratories"
                                                                                                                                                                                                                                                                                                                                          },
                                                                                                                                                                                                                                                                                                                                          "url": "https://www.gisaid.org"
                                                                                                                                                                                                                                                                                                                                        }
                                                                                                                                                                                                                                                                                                                                      }
                                                                                                                                                                                                                                                                                                                                    ],
                                                                                                                                                                                                                                                                                                                                    "name": "NODE_0001382",
                                                                                                                                                                                                                                                                                                                                    "node_attrs": {
                                                                                                                                                                                                                                                                                                                                      "clade_membership": {
                                                                                                                                                                                                                                                                                                                                        "value": "20A"
                                                                                                                                                                                                                                                                                                                                      },
                                                                                                                                                                                                                                                                                                                                      "div": 4,
                                                                                                                                                                                                                                                                                                                                      "custom_location": {
                                                                                                                                                                                                                                                                                                                                        "confidence": {
                                                                                                                                                                                                                                                                                                                                          "Asia": 0.006551999043983483,
                                                                                                                                                                                                                                                                                                                                          "Europe": 0.8874255619921729,
                                                                                                                                                                                                                                                                                                                                          "North America": 0.0919338145903547,
                                                                                                                                                                                                                                                                                                                                          "South America": 0.011363641357724802
                                                                                                                                                                                                                                                                                                                                        },
                                                                                                                                                                                                                                                                                                                                        "entropy": 0.42609582849448147,
                                                                                                                                                                                                                                                                                                                                        "value": "Europe"
                                                                                                                                                                                                                                                                                                                                      },
                                                                                                                                                                                                                                                                                                                                      "num_date": {
                                                                                                                                                                                                                                                                                                                                        "confidence": [
                                                                                                                                                                                                                                                                                                                                          2020.9599112299063,
                                                                                                                                                                                                                                                                                                                                          2020.974043715847
                                                                                                                                                                                                                                                                                                                                        ],
                                                                                                                                                                                                                                                                                                                                        "value": 2020.974043715847
                                                                                                                                                                                                                                                                                                                                      },
                                                                                                                                                                                                                                                                                                                                      "subclade_membership": {
                                                                                                                                                                                                                                                                                                                                        "value": "20A"
                                                                                                                                                                                                                                                                                                                                      }
                                                                                                                                                                                                                                                                                                                                    }
                                                                                                                                                                                                                                                                                                                                  }
                                                                                                                                                                                                                                                                                                                                ],
                                                                                                                                                                                                                                                                                                                                "name": "NODE_0001380",
                                                                                                                                                                                                                                                                                                                                "node_attrs": {
                                                                                                                                                                                                                                                                                                                                  "clade_membership": {
                                                                                                                                                                                                                                                                                                                                    "value": "20A"
                                                                                                                                                                                                                                                                                                                                  },
                                                                                                                                                                                                                                                                                                                                  "div": 4,
                                                                                                                                                                                                                                                                                                                                  "custom_location": {
                                                                                                                                                                                                                                                                                                                                    "confidence": {
                                                                                                                                                                                                                                                                                                                                      "Asia": 0.006394151034670052,
                                                                                                                                                                                                                                                                                                                                      "Europe": 0.9668494964191003,
                                                                                                                                                                                                                                                                                                                                      "North America": 0.016526310148939412,
                                                                                                                                                                                                                                                                                                                                      "South America": 0.006342649161046945
                                                                                                                                                                                                                                                                                                                                    },
                                                                                                                                                                                                                                                                                                                                    "entropy": 0.1868840828217614,
                                                                                                                                                                                                                                                                                                                                    "value": "Europe"
                                                                                                                                                                                                                                                                                                                                  },
                                                                                                                                                                                                                                                                                                                                  "num_date": {
                                                                                                                                                                                                                                                                                                                                    "confidence": [
                                                                                                                                                                                                                                                                                                                                      2020.9469351616754,
                                                                                                                                                                                                                                                                                                                                      2020.9718661858217
                                                                                                                                                                                                                                                                                                                                    ],
                                                                                                                                                                                                                                                                                                                                    "value": 2020.962203574731
                                                                                                                                                                                                                                                                                                                                  },
                                                                                                                                                                                                                                                                                                                                  "subclade_membership": {
                                                                                                                                                                                                                                                                                                                                    "value": "20A"
                                                                                                                                                                                                                                                                                                                                  }
                                                                                                                                                                                                                                                                                                                                }
                                                                                                                                                                                                                                                                                                                              },
                                                                                                                                                                                                                                                                                                                              {
                                                                                                                                                                                                                                                                                                                                "branch_attrs": {
                                                                                                                                                                                                                                                                                                                                  "mutations": {}
                                                                                                                                                                                                                                                                                                                                },
                                                                                                                                                                                                                                                                                                                                "children": [
                                                                                                                                                                                                                                                                                                                                  {
                                                                                                                                                                                                                                                                                                                                    "branch_attrs": {
                                                                                                                                                                                                                                                                                                                                      "mutations": {}
                                                                                                                                                                                                                                                                                                                                    },
                                                                                                                                                                                                                                                                                                                                    "children": [
                                                                                                                                                                                                                                                                                                                                      {
                                                                                                                                                                                                                                                                                                                                        "branch_attrs": {
                                                                                                                                                                                                                                                                                                                                          "mutations": {}
                                                                                                                                                                                                                                                                                                                                        },
                                                                                                                                                                                                                                                                                                                                        "name": "Egypt/CUNCI-HGC12I035/2021",
                                                                                                                                                                                                                                                                                                                                        "node_attrs": {
                                                                                                                                                                                                                                                                                                                                          "author": {
                                                                                                                                                                                                                                                                                                                                            "author": "Zekri et al",
                                                                                                                                                                                                                                                                                                                                            "value": "Zekri et al"
                                                                                                                                                                                                                                                                                                                                          },
                                                                                                                                                                                                                                                                                                                                          "clade_membership": {
                                                                                                                                                                                                                                                                                                                                            "value": "20A"
                                                                                                                                                                                                                                                                                                                                          },
                                                                                                                                                                                                                                                                                                                                          "country": {
                                                                                                                                                                                                                                                                                                                                            "value": "Africa"
                                                                                                                                                                                                                                                                                                                                          },
                                                                                                                                                                                                                                                                                                                                          "div": 4,
                                                                                                                                                                                                                                                                                                                                          "division": {
                                                                                                                                                                                                                                                                                                                                            "value": "Africa"
                                                                                                                                                                                                                                                                                                                                          },
                                                                                                                                                                                                                                                                                                                                          "division_exposure": {
                                                                                                                                                                                                                                                                                                                                            "value": "Africa"
                                                                                                                                                                                                                                                                                                                                          },
                                                                                                                                                                                                                                                                                                                                          "genbank_accession": {
                                                                                                                                                                                                                                                                                                                                            "value": "MW533302.1"
                                                                                                                                                                                                                                                                                                                                          },
                                                                                                                                                                                                                                                                                                                                          "gisaid_epi_isl": {
                                                                                                                                                                                                                                                                                                                                            "value": "EPI_ISL_890218"
                                                                                                                                                                                                                                                                                                                                          },
                                                                                                                                                                                                                                                                                                                                          "host": {
                                                                                                                                                                                                                                                                                                                                            "value": "Human"
                                                                                                                                                                                                                                                                                                                                          },
                                                                                                                                                                                                                                                                                                                                          "custom_location": {
                                                                                                                                                                                                                                                                                                                                            "confidence": {
                                                                                                                                                                                                                                                                                                                                              "Africa": 1.0
                                                                                                                                                                                                                                                                                                                                            },
                                                                                                                                                                                                                                                                                                                                            "entropy": -1.000088900581841e-12,
                                                                                                                                                                                                                                                                                                                                            "value": "Africa"
                                                                                                                                                                                                                                                                                                                                          },
                                                                                                                                                                                                                                                                                                                                          "num_date": {
                                                                                                                                                                                                                                                                                                                                            "confidence": [
                                                                                                                                                                                                                                                                                                                                              2021.0232876712328,
                                                                                                                                                                                                                                                                                                                                              2021.0232876712328
                                                                                                                                                                                                                                                                                                                                            ],
                                                                                                                                                                                                                                                                                                                                            "value": 2021.0232876712328
                                                                                                                                                                                                                                                                                                                                          },
                                                                                                                                                                                                                                                                                                                                          "originating_lab": {
                                                                                                                                                                                                                                                                                                                                            "value": "Cancer Biology Department, National Cancer Institute"
                                                                                                                                                                                                                                                                                                                                          },
                                                                                                                                                                                                                                                                                                                                          "pangolin_lineage": {
                                                                                                                                                                                                                                                                                                                                            "value": "B.1"
                                                                                                                                                                                                                                                                                                                                          },
                                                                                                                                                                                                                                                                                                                                          "recency": {
                                                                                                                                                                                                                                                                                                                                            "value": "Older"
                                                                                                                                                                                                                                                                                                                                          },
                                                                                                                                                                                                                                                                                                                                          "region": {
                                                                                                                                                                                                                                                                                                                                            "value": "Africa"
                                                                                                                                                                                                                                                                                                                                          },
                                                                                                                                                                                                                                                                                                                                          "region_exposure": {
                                                                                                                                                                                                                                                                                                                                            "value": "Africa"
                                                                                                                                                                                                                                                                                                                                          },
                                                                                                                                                                                                                                                                                                                                          "subclade_membership": {
                                                                                                                                                                                                                                                                                                                                            "value": "20A"
                                                                                                                                                                                                                                                                                                                                          },
                                                                                                                                                                                                                                                                                                                                          "submitting_lab": {
                                                                                                                                                                                                                                                                                                                                            "value": "Cancer Biology Department, National Cancer Institute"
                                                                                                                                                                                                                                                                                                                                          },
                                                                                                                                                                                                                                                                                                                                          "url": "https://www.gisaid.org"
                                                                                                                                                                                                                                                                                                                                        }
                                                                                                                                                                                                                                                                                                                                      },
                                                                                                                                                                                                                                                                                                                                      {
                                                                                                                                                                                                                                                                                                                                        "branch_attrs": {
                                                                                                                                                                                                                                                                                                                                          "mutations": {}
                                                                                                                                                                                                                                                                                                                                        },
                                                                                                                                                                                                                                                                                                                                        "name": "Egypt/CUNCI-HGC12I036/2021",
                                                                                                                                                                                                                                                                                                                                        "node_attrs": {
                                                                                                                                                                                                                                                                                                                                          "author": {
                                                                                                                                                                                                                                                                                                                                            "author": "Zekri et al",
                                                                                                                                                                                                                                                                                                                                            "value": "Zekri et al"
                                                                                                                                                                                                                                                                                                                                          },
                                                                                                                                                                                                                                                                                                                                          "clade_membership": {
                                                                                                                                                                                                                                                                                                                                            "value": "20A"
                                                                                                                                                                                                                                                                                                                                          },
                                                                                                                                                                                                                                                                                                                                          "country": {
                                                                                                                                                                                                                                                                                                                                            "value": "Africa"
                                                                                                                                                                                                                                                                                                                                          },
                                                                                                                                                                                                                                                                                                                                          "div": 4,
                                                                                                                                                                                                                                                                                                                                          "division": {
                                                                                                                                                                                                                                                                                                                                            "value": "Africa"
                                                                                                                                                                                                                                                                                                                                          },
                                                                                                                                                                                                                                                                                                                                          "division_exposure": {
                                                                                                                                                                                                                                                                                                                                            "value": "Africa"
                                                                                                                                                                                                                                                                                                                                          },
                                                                                                                                                                                                                                                                                                                                          "genbank_accession": {
                                                                                                                                                                                                                                                                                                                                            "value": "MW533303.1"
                                                                                                                                                                                                                                                                                                                                          },
                                                                                                                                                                                                                                                                                                                                          "gisaid_epi_isl": {
                                                                                                                                                                                                                                                                                                                                            "value": "EPI_ISL_890219"
                                                                                                                                                                                                                                                                                                                                          },
                                                                                                                                                                                                                                                                                                                                          "host": {
                                                                                                                                                                                                                                                                                                                                            "value": "Human"
                                                                                                                                                                                                                                                                                                                                          },
                                                                                                                                                                                                                                                                                                                                          "custom_location": {
                                                                                                                                                                                                                                                                                                                                            "confidence": {
                                                                                                                                                                                                                                                                                                                                              "Africa": 1.0
                                                                                                                                                                                                                                                                                                                                            },
                                                                                                                                                                                                                                                                                                                                            "entropy": -1.000088900581841e-12,
                                                                                                                                                                                                                                                                                                                                            "value": "Africa"
                                                                                                                                                                                                                                                                                                                                          },
                                                                                                                                                                                                                                                                                                                                          "num_date": {
                                                                                                                                                                                                                                                                                                                                            "confidence": [
                                                                                                                                                                                                                                                                                                                                              2021.0232876712328,
                                                                                                                                                                                                                                                                                                                                              2021.0232876712328
                                                                                                                                                                                                                                                                                                                                            ],
                                                                                                                                                                                                                                                                                                                                            "value": 2021.0232876712328
                                                                                                                                                                                                                                                                                                                                          },
                                                                                                                                                                                                                                                                                                                                          "originating_lab": {
                                                                                                                                                                                                                                                                                                                                            "value": "Cancer Biology Department, National Cancer Institute"
                                                                                                                                                                                                                                                                                                                                          },
                                                                                                                                                                                                                                                                                                                                          "pangolin_lineage": {
                                                                                                                                                                                                                                                                                                                                            "value": "B.1"
                                                                                                                                                                                                                                                                                                                                          },
                                                                                                                                                                                                                                                                                                                                          "recency": {
                                                                                                                                                                                                                                                                                                                                            "value": "Older"
                                                                                                                                                                                                                                                                                                                                          },
                                                                                                                                                                                                                                                                                                                                          "region": {
                                                                                                                                                                                                                                                                                                                                            "value": "Africa"
                                                                                                                                                                                                                                                                                                                                          },
                                                                                                                                                                                                                                                                                                                                          "region_exposure": {
                                                                                                                                                                                                                                                                                                                                            "value": "Africa"
                                                                                                                                                                                                                                                                                                                                          },
                                                                                                                                                                                                                                                                                                                                          "subclade_membership": {
                                                                                                                                                                                                                                                                                                                                            "value": "20A"
                                                                                                                                                                                                                                                                                                                                          },
                                                                                                                                                                                                                                                                                                                                          "submitting_lab": {
                                                                                                                                                                                                                                                                                                                                            "value": "Cancer Biology Department, National Cancer Institute"
                                                                                                                                                                                                                                                                                                                                          },
                                                                                                                                                                                                                                                                                                                                          "url": "https://www.gisaid.org"
                                                                                                                                                                                                                                                                                                                                        }
                                                                                                                                                                                                                                                                                                                                      }
                                                                                                                                                                                                                                                                                                                                    ],
                                                                                                                                                                                                                                                                                                                                    "name": "NODE_0001385",
                                                                                                                                                                                                                                                                                                                                    "node_attrs": {
                                                                                                                                                                                                                                                                                                                                      "clade_membership": {
                                                                                                                                                                                                                                                                                                                                        "value": "20A"
                                                                                                                                                                                                                                                                                                                                      },
                                                                                                                                                                                                                                                                                                                                      "div": 4,
                                                                                                                                                                                                                                                                                                                                      "custom_location": {
                                                                                                                                                                                                                                                                                                                                        "confidence": {
                                                                                                                                                                                                                                                                                                                                          "Africa": 0.9435282798086828,
                                                                                                                                                                                                                                                                                                                                          "Asia": 0.0021208705876997265,
                                                                                                                                                                                                                                                                                                                                          "Europe": 0.051466548031245264,
                                                                                                                                                                                                                                                                                                                                          "South America": 0.0026960012370257224
                                                                                                                                                                                                                                                                                                                                        },
                                                                                                                                                                                                                                                                                                                                        "entropy": 0.2382599956716529,
                                                                                                                                                                                                                                                                                                                                        "value": "Africa"
                                                                                                                                                                                                                                                                                                                                      },
                                                                                                                                                                                                                                                                                                                                      "num_date": {
                                                                                                                                                                                                                                                                                                                                        "confidence": [
                                                                                                                                                                                                                                                                                                                                          2020.977694805162,
                                                                                                                                                                                                                                                                                                                                          2021.0232876712328
                                                                                                                                                                                                                                                                                                                                        ],
                                                                                                                                                                                                                                                                                                                                        "value": 2021.0199165562406
                                                                                                                                                                                                                                                                                                                                      },
                                                                                                                                                                                                                                                                                                                                      "subclade_membership": {
                                                                                                                                                                                                                                                                                                                                        "value": "20A"
                                                                                                                                                                                                                                                                                                                                      }
                                                                                                                                                                                                                                                                                                                                    }
                                                                                                                                                                                                                                                                                                                                  },
                                                                                                                                                                                                                                                                                                                                  {
                                                                                                                                                                                                                                                                                                                                    "branch_attrs": {
                                                                                                                                                                                                                                                                                                                                      "mutations": {}
                                                                                                                                                                                                                                                                                                                                    },
                                                                                                                                                                                                                                                                                                                                    "children": [
                                                                                                                                                                                                                                                                                                                                      {
                                                                                                                                                                                                                                                                                                                                        "branch_attrs": {
                                                                                                                                                                                                                                                                                                                                          "mutations": {}
                                                                                                                                                                                                                                                                                                                                        },
                                                                                                                                                                                                                                                                                                                                        "children": [
                                                                                                                                                                                                                                                                                                                                          {
                                                                                                                                                                                                                                                                                                                                            "branch_attrs": {
                                                                                                                                                                                                                                                                                                                                              "mutations": {}
                                                                                                                                                                                                                                                                                                                                            },
                                                                                                                                                                                                                                                                                                                                            "name": "Switzerland/GE-32977053/2021",
                                                                                                                                                                                                                                                                                                                                            "node_attrs": {
                                                                                                                                                                                                                                                                                                                                              "author": {
                                                                                                                                                                                                                                                                                                                                                "author": "Samuel Cordey et al",
                                                                                                                                                                                                                                                                                                                                                "value": "Samuel Cordey et al"
                                                                                                                                                                                                                                                                                                                                              },
                                                                                                                                                                                                                                                                                                                                              "clade_membership": {
                                                                                                                                                                                                                                                                                                                                                "value": "20A"
                                                                                                                                                                                                                                                                                                                                              },
                                                                                                                                                                                                                                                                                                                                              "country": {
                                                                                                                                                                                                                                                                                                                                                "value": "Europe"
                                                                                                                                                                                                                                                                                                                                              },
                                                                                                                                                                                                                                                                                                                                              "div": 4,
                                                                                                                                                                                                                                                                                                                                              "division": {
                                                                                                                                                                                                                                                                                                                                                "value": "Europe"
                                                                                                                                                                                                                                                                                                                                              },
                                                                                                                                                                                                                                                                                                                                              "division_exposure": {
                                                                                                                                                                                                                                                                                                                                                "value": "Europe"
                                                                                                                                                                                                                                                                                                                                              },
                                                                                                                                                                                                                                                                                                                                              "gisaid_epi_isl": {
                                                                                                                                                                                                                                                                                                                                                "value": "EPI_ISL_897782"
                                                                                                                                                                                                                                                                                                                                              },
                                                                                                                                                                                                                                                                                                                                              "host": {
                                                                                                                                                                                                                                                                                                                                                "value": "Human"
                                                                                                                                                                                                                                                                                                                                              },
                                                                                                                                                                                                                                                                                                                                              "custom_location": {
                                                                                                                                                                                                                                                                                                                                                "confidence": {
                                                                                                                                                                                                                                                                                                                                                  "Europe": 1.0
                                                                                                                                                                                                                                                                                                                                                },
                                                                                                                                                                                                                                                                                                                                                "entropy": -1.000088900581841e-12,
                                                                                                                                                                                                                                                                                                                                                "value": "Europe"
                                                                                                                                                                                                                                                                                                                                              },
                                                                                                                                                                                                                                                                                                                                              "num_date": {
                                                                                                                                                                                                                                                                                                                                                "confidence": [
                                                                                                                                                                                                                                                                                                                                                  2021.0397260273974,
                                                                                                                                                                                                                                                                                                                                                  2021.0397260273974
                                                                                                                                                                                                                                                                                                                                                ],
                                                                                                                                                                                                                                                                                                                                                "value": 2021.0397260273974
                                                                                                                                                                                                                                                                                                                                              },
                                                                                                                                                                                                                                                                                                                                              "originating_lab": {
                                                                                                                                                                                                                                                                                                                                                "value": "University Hospitals of Geneva, Laboratory of Virology"
                                                                                                                                                                                                                                                                                                                                              },
                                                                                                                                                                                                                                                                                                                                              "pangolin_lineage": {
                                                                                                                                                                                                                                                                                                                                                "value": "B.1"
                                                                                                                                                                                                                                                                                                                                              },
                                                                                                                                                                                                                                                                                                                                              "recency": {
                                                                                                                                                                                                                                                                                                                                                "value": "Older"
                                                                                                                                                                                                                                                                                                                                              },
                                                                                                                                                                                                                                                                                                                                              "region": {
                                                                                                                                                                                                                                                                                                                                                "value": "Europe"
                                                                                                                                                                                                                                                                                                                                              },
                                                                                                                                                                                                                                                                                                                                              "region_exposure": {
                                                                                                                                                                                                                                                                                                                                                "value": "Europe"
                                                                                                                                                                                                                                                                                                                                              },
                                                                                                                                                                                                                                                                                                                                              "subclade_membership": {
                                                                                                                                                                                                                                                                                                                                                "value": "20A"
                                                                                                                                                                                                                                                                                                                                              },
                                                                                                                                                                                                                                                                                                                                              "submitting_lab": {
                                                                                                                                                                                                                                                                                                                                                "value": "HUG, Laboratory of Virology and the Health2030 Genome Center"
                                                                                                                                                                                                                                                                                                                                              },
                                                                                                                                                                                                                                                                                                                                              "url": "https://www.gisaid.org"
                                                                                                                                                                                                                                                                                                                                            }
                                                                                                                                                                                                                                                                                                                                          },
                                                                                                                                                                                                                                                                                                                                          {
                                                                                                                                                                                                                                                                                                                                            "branch_attrs": {
                                                                                                                                                                                                                                                                                                                                              "mutations": {}
                                                                                                                                                                                                                                                                                                                                            },
                                                                                                                                                                                                                                                                                                                                            "name": "Germany/RP-RKI-I-0712/2021",
                                                                                                                                                                                                                                                                                                                                            "node_attrs": {

                                                                                                                                                                                                                                                                                                                                              "author": {
                                                                                                                                                                                                                                                                                                                                                "author": "T. Schwanz et al",
                                                                                                                                                                                                                                                                                                                                                "value": "T. Schwanz et al"
                                                                                                                                                                                                                                                                                                                                              },
                                                                                                                                                                                                                                                                                                                                              "clade_membership": {
                                                                                                                                                                                                                                                                                                                                                "value": "20A"
                                                                                                                                                                                                                                                                                                                                              },
                                                                                                                                                                                                                                                                                                                                              "country": {
                                                                                                                                                                                                                                                                                                                                                "value": "Europe"
                                                                                                                                                                                                                                                                                                                                              },
                                                                                                                                                                                                                                                                                                                                              "div": 4,
                                                                                                                                                                                                                                                                                                                                              "division": {
                                                                                                                                                                                                                                                                                                                                                "value": "Europe"
                                                                                                                                                                                                                                                                                                                                              },
                                                                                                                                                                                                                                                                                                                                              "division_exposure": {
                                                                                                                                                                                                                                                                                                                                                "value": "Europe"
                                                                                                                                                                                                                                                                                                                                              },
                                                                                                                                                                                                                                                                                                                                              "gisaid_epi_isl": {
                                                                                                                                                                                                                                                                                                                                                "value": "EPI_ISL_1048361"
                                                                                                                                                                                                                                                                                                                                              },
                                                                                                                                                                                                                                                                                                                                              "host": {
                                                                                                                                                                                                                                                                                                                                                "value": "Human"
                                                                                                                                                                                                                                                                                                                                              },
                                                                                                                                                                                                                                                                                                                                              "custom_location": {
                                                                                                                                                                                                                                                                                                                                                "confidence": {
                                                                                                                                                                                                                                                                                                                                                  "Europe": 1.0
                                                                                                                                                                                                                                                                                                                                                },
                                                                                                                                                                                                                                                                                                                                                "entropy": -1.000088900581841e-12,
                                                                                                                                                                                                                                                                                                                                                "value": "Europe"
                                                                                                                                                                                                                                                                                                                                              },
                                                                                                                                                                                                                                                                                                                                              "num_date": {
                                                                                                                                                                                                                                                                                                                                                "confidence": [
                                                                                                                                                                                                                                                                                                                                                  2021.072602739726,
                                                                                                                                                                                                                                                                                                                                                  2021.072602739726
                                                                                                                                                                                                                                                                                                                                                ],
                                                                                                                                                                                                                                                                                                                                                "value": 2021.072602739726
                                                                                                                                                                                                                                                                                                                                              },
                                                                                                                                                                                                                                                                                                                                              "originating_lab": {
                                                                                                                                                                                                                                                                                                                                                "value": "Universit\u00e4tsmedizin Mainz, Institut f\u00fcr Med.Mikrobiologie und Hygiene"
                                                                                                                                                                                                                                                                                                                                              },
                                                                                                                                                                                                                                                                                                                                              "pangolin_lineage": {
                                                                                                                                                                                                                                                                                                                                                "value": "B.1"
                                                                                                                                                                                                                                                                                                                                              },
                                                                                                                                                                                                                                                                                                                                              "recency": {
                                                                                                                                                                                                                                                                                                                                                "value": "One week ago"
                                                                                                                                                                                                                                                                                                                                              },
                                                                                                                                                                                                                                                                                                                                              "region": {
                                                                                                                                                                                                                                                                                                                                                "value": "Europe"
                                                                                                                                                                                                                                                                                                                                              },
                                                                                                                                                                                                                                                                                                                                              "region_exposure": {
                                                                                                                                                                                                                                                                                                                                                "value": "Europe"
                                                                                                                                                                                                                                                                                                                                              },
                                                                                                                                                                                                                                                                                                                                              "subclade_membership": {
                                                                                                                                                                                                                                                                                                                                                "value": "20A"
                                                                                                                                                                                                                                                                                                                                              },
                                                                                                                                                                                                                                                                                                                                              "submitting_lab": {
                                                                                                                                                                                                                                                                                                                                                "value": "Robert Koch Institute, Influenza and respiratory viruses FG17 & Bioinformatics MF1, Berlin, Germany"
                                                                                                                                                                                                                                                                                                                                              },
                                                                                                                                                                                                                                                                                                                                              "url": "https://www.gisaid.org"
                                                                                                                                                                                                                                                                                                                                            }
                                                                                                                                                                                                                                                                                                                                          }
                                                                                                                                                                                                                                                                                                                                        ],
                                                                                                                                                                                                                                                                                                                                        "name": "NODE_0001387",
                                                                                                                                                                                                                                                                                                                                        "node_attrs": {
                                                                                                                                                                                                                                                                                                                                          "clade_membership": {
                                                                                                                                                                                                                                                                                                                                            "value": "20A"
                                                                                                                                                                                                                                                                                                                                          },
                                                                                                                                                                                                                                                                                                                                          "div": 4,
                                                                                                                                                                                                                                                                                                                                          "custom_location": {
                                                                                                                                                                                                                                                                                                                                            "confidence": {
                                                                                                                                                                                                                                                                                                                                              "Africa": 0.0022096239706046526,
                                                                                                                                                                                                                                                                                                                                              "Asia": 0.003752942907319478,
                                                                                                                                                                                                                                                                                                                                              "Europe": 0.9912501696892684,
                                                                                                                                                                                                                                                                                                                                              "South America": 0.0023462638916579162
                                                                                                                                                                                                                                                                                                                                            },
                                                                                                                                                                                                                                                                                                                                            "entropy": 0.06102325359725399,
                                                                                                                                                                                                                                                                                                                                            "value": "Europe"
                                                                                                                                                                                                                                                                                                                                          },
                                                                                                                                                                                                                                                                                                                                          "num_date": {
                                                                                                                                                                                                                                                                                                                                            "confidence": [
                                                                                                                                                                                                                                                                                                                                              2021.0008525171977,
                                                                                                                                                                                                                                                                                                                                              2021.0397260273974
                                                                                                                                                                                                                                                                                                                                            ],
                                                                                                                                                                                                                                                                                                                                            "value": 2021.0397260273974
                                                                                                                                                                                                                                                                                                                                          },
                                                                                                                                                                                                                                                                                                                                          "subclade_membership": {
                                                                                                                                                                                                                                                                                                                                            "value": "20A"
                                                                                                                                                                                                                                                                                                                                          }
                                                                                                                                                                                                                                                                                                                                        }
                                                                                                                                                                                                                                                                                                                                      },
                                                                                                                                                                                                                                                                                                                                      {
                                                                                                                                                                                                                                                                                                                                        "branch_attrs": {
                                                                                                                                                                                                                                                                                                                                          "mutations": {}
                                                                                                                                                                                                                                                                                                                                        },
                                                                                                                                                                                                                                                                                                                                        "children": [
                                                                                                                                                                                                                                                                                                                                          {
                                                                                                                                                                                                                                                                                                                                            "branch_attrs": {
                                                                                                                                                                                                                                                                                                                                              "mutations": {}
                                                                                                                                                                                                                                                                                                                                            },
                                                                                                                                                                                                                                                                                                                                            "name": "env/Austria/CeMM3298/2021",
                                                                                                                                                                                                                                                                                                                                            "node_attrs": {
                                                                                                                                                                                                                                                                                                                                              "author": {
                                                                                                                                                                                                                                                                                                                                                "author": "Lukas Endler et al",
                                                                                                                                                                                                                                                                                                                                                "value": "Lukas Endler et al"
                                                                                                                                                                                                                                                                                                                                              },
                                                                                                                                                                                                                                                                                                                                              "clade_membership": {
                                                                                                                                                                                                                                                                                                                                                "value": "20A"
                                                                                                                                                                                                                                                                                                                                              },
                                                                                                                                                                                                                                                                                                                                              "country": {
                                                                                                                                                                                                                                                                                                                                                "value": "Europe"
                                                                                                                                                                                                                                                                                                                                              },
                                                                                                                                                                                                                                                                                                                                              "div": 4,
                                                                                                                                                                                                                                                                                                                                              "division": {
                                                                                                                                                                                                                                                                                                                                                "value": "Europe"
                                                                                                                                                                                                                                                                                                                                              },
                                                                                                                                                                                                                                                                                                                                              "division_exposure": {
                                                                                                                                                                                                                                                                                                                                                "value": "Europe"
                                                                                                                                                                                                                                                                                                                                              },
                                                                                                                                                                                                                                                                                                                                              "gisaid_epi_isl": {
                                                                                                                                                                                                                                                                                                                                                "value": "EPI_ISL_1008291"
                                                                                                                                                                                                                                                                                                                                              },
                                                                                                                                                                                                                                                                                                                                              "host": {
                                                                                                                                                                                                                                                                                                                                                "value": "Environment"
                                                                                                                                                                                                                                                                                                                                              },
                                                                                                                                                                                                                                                                                                                                              "custom_location": {
                                                                                                                                                                                                                                                                                                                                                "confidence": {
                                                                                                                                                                                                                                                                                                                                                  "Europe": 1.0
                                                                                                                                                                                                                                                                                                                                                },
                                                                                                                                                                                                                                                                                                                                                "entropy": -1.000088900581841e-12,
                                                                                                                                                                                                                                                                                                                                                "value": "Europe"
                                                                                                                                                                                                                                                                                                                                              },
                                                                                                                                                                                                                                                                                                                                              "num_date": {
                                                                                                                                                                                                                                                                                                                                                "confidence": [
                                                                                                                                                                                                                                                                                                                                                  2021.0643835616438,
                                                                                                                                                                                                                                                                                                                                                  2021.0643835616438
                                                                                                                                                                                                                                                                                                                                                ],
                                                                                                                                                                                                                                                                                                                                                "value": 2021.0643835616438
                                                                                                                                                                                                                                                                                                                                              },
                                                                                                                                                                                                                                                                                                                                              "originating_lab": {
                                                                                                                                                                                                                                                                                                                                                "value": "Department of Microbiology, University Innsbruck"
                                                                                                                                                                                                                                                                                                                                              },
                                                                                                                                                                                                                                                                                                                                              "pangolin_lineage": {
                                                                                                                                                                                                                                                                                                                                                "value": "B.1"
                                                                                                                                                                                                                                                                                                                                              },
                                                                                                                                                                                                                                                                                                                                              "recency": {
                                                                                                                                                                                                                                                                                                                                                "value": "One month ago"
                                                                                                                                                                                                                                                                                                                                              },
                                                                                                                                                                                                                                                                                                                                              "region": {
                                                                                                                                                                                                                                                                                                                                                "value": "Europe"
                                                                                                                                                                                                                                                                                                                                              },
                                                                                                                                                                                                                                                                                                                                              "region_exposure": {
                                                                                                                                                                                                                                                                                                                                                "value": "Europe"
                                                                                                                                                                                                                                                                                                                                              },
                                                                                                                                                                                                                                                                                                                                              "subclade_membership": {
                                                                                                                                                                                                                                                                                                                                                "value": "20A"
                                                                                                                                                                                                                                                                                                                                              },
                                                                                                                                                                                                                                                                                                                                              "submitting_lab": {
                                                                                                                                                                                                                                                                                                                                                "value": "Bergthaler laboratory, CeMM Research Center for Molecular Medicine of the Austrian Academy of Sciences"
                                                                                                                                                                                                                                                                                                                                              },
                                                                                                                                                                                                                                                                                                                                              "url": "https://www.gisaid.org"
                                                                                                                                                                                                                                                                                                                                            }
                                                                                                                                                                                                                                                                                                                                          },
                                                                                                                                                                                                                                                                                                                                          {
                                                                                                                                                                                                                                                                                                                                            "branch_attrs": {
                                                                                                                                                                                                                                                                                                                                              "mutations": {}
                                                                                                                                                                                                                                                                                                                                            },
                                                                                                                                                                                                                                                                                                                                            "name": "England/BIRM-70A1C/2021",
                                                                                                                                                                                                                                                                                                                                            "node_attrs": {
                                                                                                                                                                                                                                                                                                                                              "author": {
                                                                                                                                                                                                                                                                                                                                                "author": "Institute of Microbiology et al",
                                                                                                                                                                                                                                                                                                                                                "value": "Institute of Microbiology et al"
                                                                                                                                                                                                                                                                                                                                              },
                                                                                                                                                                                                                                                                                                                                              "clade_membership": {
                                                                                                                                                                                                                                                                                                                                                "value": "20A"
                                                                                                                                                                                                                                                                                                                                              },
                                                                                                                                                                                                                                                                                                                                              "country": {
                                                                                                                                                                                                                                                                                                                                                "value": "Europe"
                                                                                                                                                                                                                                                                                                                                              },
                                                                                                                                                                                                                                                                                                                                              "div": 4,
                                                                                                                                                                                                                                                                                                                                              "division": {
                                                                                                                                                                                                                                                                                                                                                "value": "Europe"
                                                                                                                                                                                                                                                                                                                                              },
                                                                                                                                                                                                                                                                                                                                              "division_exposure": {
                                                                                                                                                                                                                                                                                                                                                "value": "Europe"
                                                                                                                                                                                                                                                                                                                                              },
                                                                                                                                                                                                                                                                                                                                              "gisaid_epi_isl": {
                                                                                                                                                                                                                                                                                                                                                "value": "EPI_ISL_1046986"
                                                                                                                                                                                                                                                                                                                                              },
                                                                                                                                                                                                                                                                                                                                              "host": {
                                                                                                                                                                                                                                                                                                                                                "value": "Human"
                                                                                                                                                                                                                                                                                                                                              },
                                                                                                                                                                                                                                                                                                                                              "custom_location": {
                                                                                                                                                                                                                                                                                                                                                "confidence": {
                                                                                                                                                                                                                                                                                                                                                  "Europe": 1.0
                                                                                                                                                                                                                                                                                                                                                },
                                                                                                                                                                                                                                                                                                                                                "entropy": -1.000088900581841e-12,
                                                                                                                                                                                                                                                                                                                                                "value": "Europe"
                                                                                                                                                                                                                                                                                                                                              },
                                                                                                                                                                                                                                                                                                                                              "num_date": {
                                                                                                                                                                                                                                                                                                                                                "confidence": [
                                                                                                                                                                                                                                                                                                                                                  2021.0479452054794,
                                                                                                                                                                                                                                                                                                                                                  2021.0479452054794
                                                                                                                                                                                                                                                                                                                                                ],
                                                                                                                                                                                                                                                                                                                                                "value": 2021.0479452054794
                                                                                                                                                                                                                                                                                                                                              },
                                                                                                                                                                                                                                                                                                                                              "originating_lab": {
                                                                                                                                                                                                                                                                                                                                                "value": "University of Birmingham"
                                                                                                                                                                                                                                                                                                                                              },
                                                                                                                                                                                                                                                                                                                                              "pangolin_lineage": {
                                                                                                                                                                                                                                                                                                                                                "value": "B.1"
                                                                                                                                                                                                                                                                                                                                              },
                                                                                                                                                                                                                                                                                                                                              "recency": {
                                                                                                                                                                                                                                                                                                                                                "value": "One week ago"
                                                                                                                                                                                                                                                                                                                                              },
                                                                                                                                                                                                                                                                                                                                              "region": {
                                                                                                                                                                                                                                                                                                                                                "value": "Europe"
                                                                                                                                                                                                                                                                                                                                              },
                                                                                                                                                                                                                                                                                                                                              "region_exposure": {
                                                                                                                                                                                                                                                                                                                                                "value": "Europe"
                                                                                                                                                                                                                                                                                                                                              },
                                                                                                                                                                                                                                                                                                                                              "subclade_membership": {
                                                                                                                                                                                                                                                                                                                                                "value": "20A"
                                                                                                                                                                                                                                                                                                                                              },
                                                                                                                                                                                                                                                                                                                                              "submitting_lab": {
                                                                                                                                                                                                                                                                                                                                                "value": "COVID-19 Genomics UK (COG-UK) Consortium"
                                                                                                                                                                                                                                                                                                                                              },
                                                                                                                                                                                                                                                                                                                                              "url": "https://www.gisaid.org"
                                                                                                                                                                                                                                                                                                                                            }
                                                                                                                                                                                                                                                                                                                                          }
                                                                                                                                                                                                                                                                                                                                        ],
                                                                                                                                                                                                                                                                                                                                        "name": "NODE_0001388",
                                                                                                                                                                                                                                                                                                                                        "node_attrs": {
                                                                                                                                                                                                                                                                                                                                          "clade_membership": {
                                                                                                                                                                                                                                                                                                                                            "value": "20A"
                                                                                                                                                                                                                                                                                                                                          },
                                                                                                                                                                                                                                                                                                                                          "div": 4,
                                                                                                                                                                                                                                                                                                                                          "custom_location": {
                                                                                                                                                                                                                                                                                                                                            "confidence": {
                                                                                                                                                                                                                                                                                                                                              "Africa": 0.0022096239706046526,
                                                                                                                                                                                                                                                                                                                                              "Asia": 0.003752942907319478,
                                                                                                                                                                                                                                                                                                                                              "Europe": 0.9912501696892684,
                                                                                                                                                                                                                                                                                                                                              "South America": 0.0023462638916579162
                                                                                                                                                                                                                                                                                                                                            },
                                                                                                                                                                                                                                                                                                                                            "entropy": 0.06102325359725399,
                                                                                                                                                                                                                                                                                                                                            "value": "Europe"
                                                                                                                                                                                                                                                                                                                                          },
                                                                                                                                                                                                                                                                                                                                          "num_date": {
                                                                                                                                                                                                                                                                                                                                            "confidence": [
                                                                                                                                                                                                                                                                                                                                              2021.0035891424334,
                                                                                                                                                                                                                                                                                                                                              2021.0479452054794
                                                                                                                                                                                                                                                                                                                                            ],
                                                                                                                                                                                                                                                                                                                                            "value": 2021.0479452054794
                                                                                                                                                                                                                                                                                                                                          },
                                                                                                                                                                                                                                                                                                                                          "subclade_membership": {
                                                                                                                                                                                                                                                                                                                                            "value": "20A"
                                                                                                                                                                                                                                                                                                                                          }
                                                                                                                                                                                                                                                                                                                                        }
                                                                                                                                                                                                                                                                                                                                      }
                                                                                                                                                                                                                                                                                                                                    ],
                                                                                                                                                                                                                                                                                                                                    "name": "NODE_0001386",
                                                                                                                                                                                                                                                                                                                                    "node_attrs": {
                                                                                                                                                                                                                                                                                                                                      "clade_membership": {
                                                                                                                                                                                                                                                                                                                                        "value": "20A"
                                                                                                                                                                                                                                                                                                                                      },
                                                                                                                                                                                                                                                                                                                                      "div": 4,
                                                                                                                                                                                                                                                                                                                                      "custom_location": {
                                                                                                                                                                                                                                                                                                                                        "confidence": {
                                                                                                                                                                                                                                                                                                                                          "Africa": 0.015071345439724484,
                                                                                                                                                                                                                                                                                                                                          "Asia": 0.006913764563518115,
                                                                                                                                                                                                                                                                                                                                          "Europe": 0.9723385795905978,
                                                                                                                                                                                                                                                                                                                                          "South America": 0.0048793783298174305
                                                                                                                                                                                                                                                                                                                                        },
                                                                                                                                                                                                                                                                                                                                        "entropy": 0.15688809211779306,
                                                                                                                                                                                                                                                                                                                                        "value": "Europe"
                                                                                                                                                                                                                                                                                                                                      },
                                                                                                                                                                                                                                                                                                                                      "num_date": {
                                                                                                                                                                                                                                                                                                                                        "confidence": [
                                                                                                                                                                                                                                                                                                                                          2020.967177876888,
                                                                                                                                                                                                                                                                                                                                          2021.0374552342198
                                                                                                                                                                                                                                                                                                                                        ],
                                                                                                                                                                                                                                                                                                                                        "value": 2021.0088631265864
                                                                                                                                                                                                                                                                                                                                      },
                                                                                                                                                                                                                                                                                                                                      "subclade_membership": {
                                                                                                                                                                                                                                                                                                                                        "value": "20A"
                                                                                                                                                                                                                                                                                                                                      }
                                                                                                                                                                                                                                                                                                                                    }
                                                                                                                                                                                                                                                                                                                                  }
                                                                                                                                                                                                                                                                                                                                ],
                                                                                                                                                                                                                                                                                                                                "name": "NODE_0001383",
                                                                                                                                                                                                                                                                                                                                "node_attrs": {
                                                                                                                                                                                                                                                                                                                                  "clade_membership": {
                                                                                                                                                                                                                                                                                                                                    "value": "20A"
                                                                                                                                                                                                                                                                                                                                  },
                                                                                                                                                                                                                                                                                                                                  "div": 4,
                                                                                                                                                                                                                                                                                                                                  "custom_location": {
                                                                                                                                                                                                                                                                                                                                    "confidence": {
                                                                                                                                                                                                                                                                                                                                      "Africa": 0.12091899321928791,
                                                                                                                                                                                                                                                                                                                                      "Asia": 0.012678352643309855,
                                                                                                                                                                                                                                                                                                                                      "Europe": 0.8516552597321049,
                                                                                                                                                                                                                                                                                                                                      "South America": 0.011709468726667647
                                                                                                                                                                                                                                                                                                                                    },
                                                                                                                                                                                                                                                                                                                                    "entropy": 0.5180374011152351,
                                                                                                                                                                                                                                                                                                                                    "value": "Europe"
                                                                                                                                                                                                                                                                                                                                  },
                                                                                                                                                                                                                                                                                                                                  "num_date": {
                                                                                                                                                                                                                                                                                                                                    "confidence": [
                                                                                                                                                                                                                                                                                                                                      2020.9310189059377,
                                                                                                                                                                                                                                                                                                                                      2021.0207164818319
                                                                                                                                                                                                                                                                                                                                    ],
                                                                                                                                                                                                                                                                                                                                    "value": 2020.9718638832155
                                                                                                                                                                                                                                                                                                                                  },
                                                                                                                                                                                                                                                                                                                                  "subclade_membership": {
                                                                                                                                                                                                                                                                                                                                    "value": "20A"
                                                                                                                                                                                                                                                                                                                                  }
                                                                                                                                                                                                                                                                                                                                }
                                                                                                                                                                                                                                                                                                                              }
                                                                                                                                                                                                                                                                                                                            ],
                                                                                                                                                                                                                                                                                                                            "name": "NODE_0001378",
                                                                                                                                                                                                                                                                                                                            "node_attrs": {
                                                                                                                                                                                                                                                                                                                              "clade_membership": {
                                                                                                                                                                                                                                                                                                                                "value": "20A"
                                                                                                                                                                                                                                                                                                                              },
                                                                                                                                                                                                                                                                                                                              "div": 4,
                                                                                                                                                                                                                                                                                                                              "custom_location": {
                                                                                                                                                                                                                                                                                                                                "confidence": {
                                                                                                                                                                                                                                                                                                                                  "Africa": 0.018072673071227643,
                                                                                                                                                                                                                                                                                                                                  "Asia": 0.008564352199082055,
                                                                                                                                                                                                                                                                                                                                  "Europe": 0.9511908296641904,
                                                                                                                                                                                                                                                                                                                                  "North America": 0.013790369313063855
                                                                                                                                                                                                                                                                                                                                },
                                                                                                                                                                                                                                                                                                                                "entropy": 0.26069019739421007,
                                                                                                                                                                                                                                                                                                                                "value": "Europe"
                                                                                                                                                                                                                                                                                                                              },
                                                                                                                                                                                                                                                                                                                              "num_date": {
                                                                                                                                                                                                                                                                                                                                "confidence": [
                                                                                                                                                                                                                                                                                                                                  2020.9357694137022,
                                                                                                                                                                                                                                                                                                                                  2020.9669486352836
                                                                                                                                                                                                                                                                                                                                ],
                                                                                                                                                                                                                                                                                                                                "value": 2020.9543360180917
                                                                                                                                                                                                                                                                                                                              },
                                                                                                                                                                                                                                                                                                                              "subclade_membership": {
                                                                                                                                                                                                                                                                                                                                "value": "20A"
                                                                                                                                                                                                                                                                                                                              }
                                                                                                                                                                                                                                                                                                                            }
                                                                                                                                                                                                                                                                                                                          }
                                                                                                                                                                                                                                                                                                                        ],
                                                                                                                                                                                                                                                                                                                        "name": "NODE_0001374",
                                                                                                                                                                                                                                                                                                                        "node_attrs": {
                                                                                                                                                                                                                                                                                                                          "clade_membership": {
                                                                                                                                                                                                                                                                                                                            "value": "20A"
                                                                                                                                                                                                                                                                                                                          },
                                                                                                                                                                                                                                                                                                                          "div": 4,
                                                                                                                                                                                                                                                                                                                          "custom_location": {
                                                                                                                                                                                                                                                                                                                            "confidence": {
                                                                                                                                                                                                                                                                                                                              "Asia": 0.0072218416690029005,
                                                                                                                                                                                                                                                                                                                              "Europe": 0.9280016285971978,
                                                                                                                                                                                                                                                                                                                              "North America": 0.05030704469752034,
                                                                                                                                                                                                                                                                                                                              "South America": 0.009762198052720262
                                                                                                                                                                                                                                                                                                                            },
                                                                                                                                                                                                                                                                                                                            "entropy": 0.326461406911323,
                                                                                                                                                                                                                                                                                                                            "value": "Europe"
                                                                                                                                                                                                                                                                                                                          },
                                                                                                                                                                                                                                                                                                                          "num_date": {
                                                                                                                                                                                                                                                                                                                            "confidence": [
                                                                                                                                                                                                                                                                                                                              2020.9260536114186,
                                                                                                                                                                                                                                                                                                                              2020.9583995193266
                                                                                                                                                                                                                                                                                                                            ],
                                                                                                                                                                                                                                                                                                                            "value": 2020.9452523903149
                                                                                                                                                                                                                                                                                                                          },
                                                                                                                                                                                                                                                                                                                          "subclade_membership": {
                                                                                                                                                                                                                                                                                                                            "value": "20A"
                                                                                                                                                                                                                                                                                                                          }
                                                                                                                                                                                                                                                                                                                        }
                                                                                                                                                                                                                                                                                                                      }
                                                                                                                                                                                                                                                                                                                    ],
                                                                                                                                                                                                                                                                                                                    "name": "NODE_0001370",
                                                                                                                                                                                                                                                                                                                    "node_attrs": {
                                                                                                                                                                                                                                                                                                                      "clade_membership": {
                                                                                                                                                                                                                                                                                                                        "value": "20A"
                                                                                                                                                                                                                                                                                                                      },
                                                                                                                                                                                                                                                                                                                      "div": 4,
                                                                                                                                                                                                                                                                                                                      "custom_location": {
                                                                                                                                                                                                                                                                                                                        "confidence": {
                                                                                                                                                                                                                                                                                                                          "Asia": 0.004558729558095045,
                                                                                                                                                                                                                                                                                                                          "Europe": 0.5335138182474648,
                                                                                                                                                                                                                                                                                                                          "North America": 0.45142180508923707,
                                                                                                                                                                                                                                                                                                                          "South America": 0.008874607750982484
                                                                                                                                                                                                                                                                                                                        },
                                                                                                                                                                                                                                                                                                                        "entropy": 0.7716269011318424,
                                                                                                                                                                                                                                                                                                                        "value": "Europe"
                                                                                                                                                                                                                                                                                                                      },
                                                                                                                                                                                                                                                                                                                      "num_date": {
                                                                                                                                                                                                                                                                                                                        "confidence": [
                                                                                                                                                                                                                                                                                                                          2020.912419999508,
                                                                                                                                                                                                                                                                                                                          2020.9533532543976
                                                                                                                                                                                                                                                                                                                        ],
                                                                                                                                                                                                                                                                                                                        "value": 2020.9382632489214
                                                                                                                                                                                                                                                                                                                      },
                                                                                                                                                                                                                                                                                                                      "subclade_membership": {
                                                                                                                                                                                                                                                                                                                        "value": "20A"
                                                                                                                                                                                                                                                                                                                      }
                                                                                                                                                                                                                                                                                                                    }
                                                                                                                                                                                                                                                                                                                  }
                                                                                                                                                                                                                                                                                                                ],
                                                                                                                                                                                                                                                                                                                "name": "NODE_0001367",
                                                                                                                                                                                                                                                                                                                "node_attrs": {
                                                                                                                                                                                                                                                                                                                  "clade_membership": {
                                                                                                                                                                                                                                                                                                                    "value": "20A"
                                                                                                                                                                                                                                                                                                                  },
                                                                                                                                                                                                                                                                                                                  "div": 4,
                                                                                                                                                                                                                                                                                                                  "custom_location": {
                                                                                                                                                                                                                                                                                                                    "confidence": {
                                                                                                                                                                                                                                                                                                                      "Asia": 0.002877801319847157,
                                                                                                                                                                                                                                                                                                                      "Europe": 0.3151205370105804,
                                                                                                                                                                                                                                                                                                                      "North America": 0.6749434727917664,
                                                                                                                                                                                                                                                                                                                      "South America": 0.006161369687247583
                                                                                                                                                                                                                                                                                                                    },
                                                                                                                                                                                                                                                                                                                    "entropy": 0.6839797460430008,
                                                                                                                                                                                                                                                                                                                    "value": "North America"
                                                                                                                                                                                                                                                                                                                  },
                                                                                                                                                                                                                                                                                                                  "num_date": {
                                                                                                                                                                                                                                                                                                                    "confidence": [
                                                                                                                                                                                                                                                                                                                      2020.8923643821158,
                                                                                                                                                                                                                                                                                                                      2020.9512145397075
                                                                                                                                                                                                                                                                                                                    ],
                                                                                                                                                                                                                                                                                                                    "value": 2020.932552696102
                                                                                                                                                                                                                                                                                                                  },
                                                                                                                                                                                                                                                                                                                  "subclade_membership": {
                                                                                                                                                                                                                                                                                                                    "value": "20A"
                                                                                                                                                                                                                                                                                                                  }
                                                                                                                                                                                                                                                                                                                }
                                                                                                                                                                                                                                                                                                              }
                                                                                                                                                                                                                                                                                                            ],
                                                                                                                                                                                                                                                                                                            "name": "NODE_0001364",
                                                                                                                                                                                                                                                                                                            "node_attrs": {
                                                                                                                                                                                                                                                                                                              "clade_membership": {
                                                                                                                                                                                                                                                                                                                "value": "20A"
                                                                                                                                                                                                                                                                                                              },
                                                                                                                                                                                                                                                                                                              "div": 4,
                                                                                                                                                                                                                                                                                                              "custom_location": {
                                                                                                                                                                                                                                                                                                                "confidence": {
                                                                                                                                                                                                                                                                                                                  "Asia": 0.002100417541074418,
                                                                                                                                                                                                                                                                                                                  "Europe": 0.203712140614064,
                                                                                                                                                                                                                                                                                                                  "North America": 0.7884491561046665,
                                                                                                                                                                                                                                                                                                                  "South America": 0.005027514853124797
                                                                                                                                                                                                                                                                                                                },
                                                                                                                                                                                                                                                                                                                "entropy": 0.5564519624131584,
                                                                                                                                                                                                                                                                                                                "value": "North America"
                                                                                                                                                                                                                                                                                                              },
                                                                                                                                                                                                                                                                                                              "num_date": {
                                                                                                                                                                                                                                                                                                                "confidence": [
                                                                                                                                                                                                                                                                                                                  2020.8593080098533,
                                                                                                                                                                                                                                                                                                                  2020.9391998790804
                                                                                                                                                                                                                                                                                                                ],
                                                                                                                                                                                                                                                                                                                "value": 2020.9034284542506
                                                                                                                                                                                                                                                                                                              },
                                                                                                                                                                                                                                                                                                              "subclade_membership": {
                                                                                                                                                                                                                                                                                                                "value": "20A"
                                                                                                                                                                                                                                                                                                              }
                                                                                                                                                                                                                                                                                                            }
                                                                                                                                                                                                                                                                                                          }
                                                                                                                                                                                                                                                                                                        ],
                                                                                                                                                                                                                                                                                                        "name": "NODE_0001362",
                                                                                                                                                                                                                                                                                                        "node_attrs": {
                                                                                                                                                                                                                                                                                                          "clade_membership": {
                                                                                                                                                                                                                                                                                                            "value": "20A"
                                                                                                                                                                                                                                                                                                          },
                                                                                                                                                                                                                                                                                                          "div": 4,
                                                                                                                                                                                                                                                                                                          "custom_location": {
                                                                                                                                                                                                                                                                                                            "confidence": {
                                                                                                                                                                                                                                                                                                              "Asia": 0.0026932593914532265,
                                                                                                                                                                                                                                                                                                              "Europe": 0.30784063047725835,
                                                                                                                                                                                                                                                                                                              "North America": 0.6822363937307059,
                                                                                                                                                                                                                                                                                                              "South America": 0.006336225738635879
                                                                                                                                                                                                                                                                                                            },
                                                                                                                                                                                                                                                                                                            "entropy": 0.6781172754372194,
                                                                                                                                                                                                                                                                                                            "value": "North America"
                                                                                                                                                                                                                                                                                                          },
                                                                                                                                                                                                                                                                                                          "num_date": {
                                                                                                                                                                                                                                                                                                            "confidence": [
                                                                                                                                                                                                                                                                                                              2020.8150858950764,
                                                                                                                                                                                                                                                                                                              2020.937005775164
                                                                                                                                                                                                                                                                                                            ],
                                                                                                                                                                                                                                                                                                            "value": 2020.8769025295405
                                                                                                                                                                                                                                                                                                          },
                                                                                                                                                                                                                                                                                                          "subclade_membership": {
                                                                                                                                                                                                                                                                                                            "value": "20A"
                                                                                                                                                                                                                                                                                                          }
                                                                                                                                                                                                                                                                                                        }
                                                                                                                                                                                                                                                                                                      }
                                                                                                                                                                                                                                                                                                    ],
                                                                                                                                                                                                                                                                                                    "name": "NODE_0001357",
                                                                                                                                                                                                                                                                                                    "node_attrs": {
                                                                                                                                                                                                                                                                                                      "clade_membership": {
                                                                                                                                                                                                                                                                                                        "value": "20A"
                                                                                                                                                                                                                                                                                                      },
                                                                                                                                                                                                                                                                                                      "div": 4,
                                                                                                                                                                                                                                                                                                      "custom_location": {
                                                                                                                                                                                                                                                                                                        "confidence": {
                                                                                                                                                                                                                                                                                                          "Asia": 0.002202377588012763,
                                                                                                                                                                                                                                                                                                          "Europe": 0.2347883107317,
                                                                                                                                                                                                                                                                                                          "North America": 0.7574574669298441,
                                                                                                                                                                                                                                                                                                          "South America": 0.004851976311558426
                                                                                                                                                                                                                                                                                                        },
                                                                                                                                                                                                                                                                                                        "entropy": 0.5952581498025687,
                                                                                                                                                                                                                                                                                                        "value": "North America"
                                                                                                                                                                                                                                                                                                      },
                                                                                                                                                                                                                                                                                                      "num_date": {
                                                                                                                                                                                                                                                                                                        "confidence": [
                                                                                                                                                                                                                                                                                                          2020.8222814636276,
                                                                                                                                                                                                                                                                                                          2020.8803587942896
                                                                                                                                                                                                                                                                                                        ],
                                                                                                                                                                                                                                                                                                        "value": 2020.8514664931192
                                                                                                                                                                                                                                                                                                      },
                                                                                                                                                                                                                                                                                                      "subclade_membership": {
                                                                                                                                                                                                                                                                                                        "value": "20A"
                                                                                                                                                                                                                                                                                                      }
                                                                                                                                                                                                                                                                                                    }
                                                                                                                                                                                                                                                                                                  }
                                                                                                                                                                                                                                                                                                ],
                                                                                                                                                                                                                                                                                                "name": "NODE_0001355",
                                                                                                                                                                                                                                                                                                "node_attrs": {
                                                                                                                                                                                                                                                                                                  "clade_membership": {
                                                                                                                                                                                                                                                                                                    "value": "20A"
                                                                                                                                                                                                                                                                                                  },
                                                                                                                                                                                                                                                                                                  "div": 4,
                                                                                                                                                                                                                                                                                                  "custom_location": {
                                                                                                                                                                                                                                                                                                    "confidence": {
                                                                                                                                                                                                                                                                                                      "Asia": 0.0028781916694828173,
                                                                                                                                                                                                                                                                                                      "Europe": 0.3423193057322967,
                                                                                                                                                                                                                                                                                                      "North America": 0.6481366921355101,
                                                                                                                                                                                                                                                                                                      "South America": 0.005789608398092353
                                                                                                                                                                                                                                                                                                    },
                                                                                                                                                                                                                                                                                                    "entropy": 0.7011223894509011,
                                                                                                                                                                                                                                                                                                    "value": "North America"
                                                                                                                                                                                                                                                                                                  },
                                                                                                                                                                                                                                                                                                  "num_date": {
                                                                                                                                                                                                                                                                                                    "confidence": [
                                                                                                                                                                                                                                                                                                      2020.8048982420653,
                                                                                                                                                                                                                                                                                                      2020.873454695962
                                                                                                                                                                                                                                                                                                    ],
                                                                                                                                                                                                                                                                                                    "value": 2020.839916039737
                                                                                                                                                                                                                                                                                                  },
                                                                                                                                                                                                                                                                                                  "subclade_membership": {
                                                                                                                                                                                                                                                                                                    "value": "20A"
                                                                                                                                                                                                                                                                                                  }
                                                                                                                                                                                                                                                                                                }
                                                                                                                                                                                                                                                                                              }
                                                                                                                                                                                                                                                                                            ],
                                                                                                                                                                                                                                                                                            "name": "NODE_0001352",
                                                                                                                                                                                                                                                                                            "node_attrs": {
                                                                                                                                                                                                                                                                                              "clade_membership": {
                                                                                                                                                                                                                                                                                                "value": "20A"
                                                                                                                                                                                                                                                                                              },
                                                                                                                                                                                                                                                                                              "div": 4,
                                                                                                                                                                                                                                                                                              "custom_location": {
                                                                                                                                                                                                                                                                                                "confidence": {
                                                                                                                                                                                                                                                                                                  "Asia": 0.004254142837653136,
                                                                                                                                                                                                                                                                                                  "Europe": 0.5383068573519314,
                                                                                                                                                                                                                                                                                                  "North America": 0.44808032093248135,
                                                                                                                                                                                                                                                                                                  "South America": 0.008033003555451746
                                                                                                                                                                                                                                                                                                },
                                                                                                                                                                                                                                                                                                "entropy": 0.7642499977921122,
                                                                                                                                                                                                                                                                                                "value": "Europe"
                                                                                                                                                                                                                                                                                              },
                                                                                                                                                                                                                                                                                              "num_date": {
                                                                                                                                                                                                                                                                                                "confidence": [
                                                                                                                                                                                                                                                                                                  2020.7969018343533,
                                                                                                                                                                                                                                                                                                  2020.8543704849412
                                                                                                                                                                                                                                                                                                ],
                                                                                                                                                                                                                                                                                                "value": 2020.8259162608172
                                                                                                                                                                                                                                                                                              },
                                                                                                                                                                                                                                                                                              "subclade_membership": {
                                                                                                                                                                                                                                                                                                "value": "20A"
                                                                                                                                                                                                                                                                                              }
                                                                                                                                                                                                                                                                                            }
                                                                                                                                                                                                                                                                                          }
                                                                                                                                                                                                                                                                                        ],
                                                                                                                                                                                                                                                                                        "name": "NODE_0001351",
                                                                                                                                                                                                                                                                                        "node_attrs": {
                                                                                                                                                                                                                                                                                          "clade_membership": {
                                                                                                                                                                                                                                                                                            "value": "20A"
                                                                                                                                                                                                                                                                                          },
                                                                                                                                                                                                                                                                                          "div": 4,
                                                                                                                                                                                                                                                                                          "custom_location": {
                                                                                                                                                                                                                                                                                            "confidence": {
                                                                                                                                                                                                                                                                                              "Asia": 0.005419308720813688,
                                                                                                                                                                                                                                                                                              "Europe": 0.8961418125349552,
                                                                                                                                                                                                                                                                                              "North America": 0.08920337492659425,
                                                                                                                                                                                                                                                                                              "South America": 0.007550701361595556
                                                                                                                                                                                                                                                                                            },
                                                                                                                                                                                                                                                                                            "entropy": 0.39028659348722167,
                                                                                                                                                                                                                                                                                            "value": "Europe"
                                                                                                                                                                                                                                                                                          },
                                                                                                                                                                                                                                                                                          "num_date": {
                                                                                                                                                                                                                                                                                            "confidence": [
                                                                                                                                                                                                                                                                                              2020.797367159529,
                                                                                                                                                                                                                                                                                              2020.8501206974431
                                                                                                                                                                                                                                                                                            ],
                                                                                                                                                                                                                                                                                            "value": 2020.8237665432985
                                                                                                                                                                                                                                                                                          },
                                                                                                                                                                                                                                                                                          "subclade_membership": {
                                                                                                                                                                                                                                                                                            "value": "20A"
                                                                                                                                                                                                                                                                                          }
                                                                                                                                                                                                                                                                                        }
                                                                                                                                                                                                                                                                                      }
                                                                                                                                                                                                                                                                                    ],
                                                                                                                                                                                                                                                                                    "name": "NODE_0001347",
                                                                                                                                                                                                                                                                                    "node_attrs": {
                                                                                                                                                                                                                                                                                      "clade_membership": {
                                                                                                                                                                                                                                                                                        "value": "20A"
                                                                                                                                                                                                                                                                                      },
                                                                                                                                                                                                                                                                                      "div": 4,
                                                                                                                                                                                                                                                                                      "custom_location": {
                                                                                                                                                                                                                                                                                        "confidence": {
                                                                                                                                                                                                                                                                                          "Asia": 0.006108495882250573,
                                                                                                                                                                                                                                                                                          "Europe": 0.9195137774414793,
                                                                                                                                                                                                                                                                                          "North America": 0.06592401591824461,
                                                                                                                                                                                                                                                                                          "South America": 0.006700479201645154
                                                                                                                                                                                                                                                                                        },
                                                                                                                                                                                                                                                                                        "entropy": 0.3326607760178511,
                                                                                                                                                                                                                                                                                        "value": "Europe"
                                                                                                                                                                                                                                                                                      },
                                                                                                                                                                                                                                                                                      "num_date": {
                                                                                                                                                                                                                                                                                        "confidence": [
                                                                                                                                                                                                                                                                                          2020.781690852367,
                                                                                                                                                                                                                                                                                          2020.8297388489673
                                                                                                                                                                                                                                                                                        ],
                                                                                                                                                                                                                                                                                        "value": 2020.8074552074931
                                                                                                                                                                                                                                                                                      },
                                                                                                                                                                                                                                                                                      "subclade_membership": {
                                                                                                                                                                                                                                                                                        "value": "20A"
                                                                                                                                                                                                                                                                                      }
                                                                                                                                                                                                                                                                                    }
                                                                                                                                                                                                                                                                                  }
                                                                                                                                                                                                                                                                                ],
                                                                                                                                                                                                                                                                                "name": "NODE_0001342",
                                                                                                                                                                                                                                                                                "node_attrs": {
                                                                                                                                                                                                                                                                                  "clade_membership": {
                                                                                                                                                                                                                                                                                    "value": "20A"
                                                                                                                                                                                                                                                                                  },
                                                                                                                                                                                                                                                                                  "div": 4,
                                                                                                                                                                                                                                                                                  "custom_location": {
                                                                                                                                                                                                                                                                                    "confidence": {
                                                                                                                                                                                                                                                                                      "Asia": 0.0065839996306213695,
                                                                                                                                                                                                                                                                                      "Europe": 0.9795068813439911,
                                                                                                                                                                                                                                                                                      "North America": 0.006675089263434212,
                                                                                                                                                                                                                                                                                      "South America": 0.004663496941440262
                                                                                                                                                                                                                                                                                    },
                                                                                                                                                                                                                                                                                    "entropy": 0.12758175549233974,
                                                                                                                                                                                                                                                                                    "value": "Europe"
                                                                                                                                                                                                                                                                                  },
                                                                                                                                                                                                                                                                                  "num_date": {
                                                                                                                                                                                                                                                                                    "confidence": [
                                                                                                                                                                                                                                                                                      2020.7621981420034,
                                                                                                                                                                                                                                                                                      2020.8278474994759
                                                                                                                                                                                                                                                                                    ],
                                                                                                                                                                                                                                                                                    "value": 2020.7964484831484
                                                                                                                                                                                                                                                                                  },
                                                                                                                                                                                                                                                                                  "subclade_membership": {
```
